# Revisiting TabGraphSyn: training boundaries and record-level conditioning in synthetic clinical data evaluation

**DOI:** 10.64898/2025.12.28.25342851

**Authors:** Zongqian Wu, Haoyuan Cheng, Rahat Khan, Huiping Chen, Jake Y Chen

## Abstract

**Objective:** To investigate how training-set contamination and record-specific conditioning affect utility estimates and membership-inference audits in synthetic clinical data generation, using TabGraphSyn as a case study.

**Materials and Methods:** We combined implementation inspection, metric calibration, controlled changes to released synthetic tables, and train-only experiments across four cohorts containing 683 to 156,468 records. Paired retraining before and after a bundled train-only correction used three shared seeds on TCGA and ACTG 175. We assessed train-on-synthetic, test-on-real (TSTR) utility, two membership-attack families, and the decodability of record content from conditioning vectors.

**Results:** In a contaminated MIMIC-IV output, removing synthetic records seeded by designated holdout records increased the nominal distance-attack excess from −0.0003 to 0.2248 without retraining. After the bundled train-only correction, TCGA TSTR fell by 0.0279 and the per-record GNN arm showed an additional attack signal of 4.0 resolution units relative to no conditioning. Across train-only TCGA arms, condition-to-latent decodability correlated with this signal (Spearman rho = 0.96 across ten experimental arms; exploratory); the corresponding ACTG 175 association was weaker and not statistically significant. A full-data MIA-EPT rerun detected the MIMIC-IV per-record arm after a subsampling-related sensitivity problem was addressed. Among evaluable train-only comparisons, no tested variant combined attack signals within the declared thresholds with a statistically supported utility gain over clean TabSyn.

**Discussion:** Contamination can increase measured utility while weakening the member-versus-non-member contrast on which a privacy audit depends. Record content carried by a conditioning vector provides a separate potential disclosure channel. These mechanisms require distinct controls.

**Conclusion:** Joint utility and privacy evaluation requires verified training boundaries, calibrated attacks and direct examination of conditioning information. Null attack results and non-significant utility differences remain limited by the tested attacks, cohorts and replication.

## Supplementary Data S1 for "Revisiting TabGraphSyn: training boundaries and record-level conditioning in synthetic clinical data evaluation": ARCHIVE_SHA256.txt

```
52585e8fc939439c51cdda61f3535c9c91335578e6d9d3f48b3e96bbf107f60b  ckpt_configs.tar.gz
8b5401ea85115dcc823bb74471400d1bbbe07fed50bfe6854117c1c2db31bd3e  code_repo_TabBaseline.tar.gz
0dda1b5d6d3baff9545c08d3fb1ae7018cd94659fc69f133167f0c67ca1197d0  code_repo_TabGraphSyn.tar.gz
42fb21f67c80dcc707064151a018bdc5ada36a2b93c5f7b232701f09e9743bcf  code_tgs_fix.tar.gz
ed42a7d78c702fcf0c400d8976b7a247f8392b0c928e76551ddbcbe528f14d55  code_tgs_orig.tar.gz
629b632ea644743c79069890c5f7b968f83f872cdb84488148029b6c0fab0b17  code_tsyn_clean.tar.gz
37c39e39090f743617cbcf5629ce90dfb223bda6822f2679145cf43bfd4596db  conda_explicit_tabgraphsyn.txt
7814603ecae44fc4543fc189cdf9855f13ccd2677d336dd7b4a5183b50d45107  editable_install.txt
1920fdaa2d03cb9bf1fb300839a760df4492bfa165ee3693729a25498a9f08e7  evidence_small.tar.gz
101655ed02efdbf61155e16855f639784c629e84660c7836dccc688e09a5da15  pip_freeze_local_synthcity.txt
831c21fb6953581c7953dee9ece481e0dd6ed0401d524fa74eb2171ecd877891  pip_freeze_local_tabdiff.txt
2fe725e97badf3841cd55fe9e9b7927212c0bf4dcc4879ccb64a0fe336371463  pip_freeze_tabgraphsyn.txt
9f2140fa64cd5931b6483261b3c309e9ec95b7dbb6c6f6dc344beeb722134d8c  python_version.txt
fc01ea2a092e23d89ecef36dd067253f38c6af8f92a74abb1d70da330a91c907  README.txt
a3cf4f4b36caa9cee557acadbd09d6e83031ac80633f9d4b8b4fa1df00df775f  repo_git_state_and_diff.txt
d7247d4b1d983e1a4c390079152ad58028b49635962c40de281cfcf79bfea5e6  sha256_checkpoints.txt
77e8860410897b66d028a7d40abdffef4a66734ce761cfefcf4b882ddf8f31ce  sha256_data_splits.txt
846eaf62c1e274a09ca27261cc39d66b40903e5155bf6948da9d9ef9dd6c9927  sha256_results_logs.txt
21752a52e78edca68652e423be19c532266798b64c39b4fcd7a4f88fb2306d69  sha256_scratch_toplevel.txt
7093d290eb9fffb2ed54c5b778a9ddf2f7db6a140152de5a3acebee4cd67d418  sha256_synthetic_csv.txt
8bc2c5d855d9e18080b3c6e683d903b6abbbc4fc38cef134b3916f526c99947b  tabbaseline_git_state.txt
e3b0c44298fc1c149afbf4c8996fb92427ae41e4649b934ca495991b7852b855  tar_warnings.txt
```
