## Supplementary Data S1 for "Revisiting TabGraphSyn: training boundaries and record-level conditioning in synthetic clinical data evaluation": conda_explicit_tabgraphsyn.txt

```
# This file may be used to create an environment using:
# $ conda create --name <env> --file <this file>
# platform: linux-64
@EXPLICIT
https://repo.anaconda.com/pkgs/main/linux-64/_libgcc_mutex-0.1-main.conda
https://repo.anaconda.com/pkgs/main/linux-64/_py-xgboost-mutex-2.0-cpu_2.conda
https://repo.anaconda.com/pkgs/main/linux-64/blas-1.0-mkl.conda
https://repo.anaconda.com/pkgs/main/linux-64/ca-certificates-2025.12.2-h06a4308_0.conda
https://repo.anaconda.com/pkgs/main/linux-64/ld_impl_linux-64-2.40-h12ee557_0.conda
https://repo.anaconda.com/pkgs/main/linux-64/libgfortran5-11.2.0-h1234567_1.conda
https://repo.anaconda.com/pkgs/main/linux-64/libstdcxx-ng-11.2.0-h1234567_1.conda
https://repo.anaconda.com/pkgs/main/noarch/tzdata-2025c-he532380_0.conda
https://repo.anaconda.com/pkgs/main/linux-64/libgfortran-ng-11.2.0-h00389a5_1.conda
https://repo.anaconda.com/pkgs/main/linux-64/libgomp-11.2.0-h1234567_1.conda
https://repo.anaconda.com/pkgs/main/linux-64/_openmp_mutex-5.1-1_gnu.conda
https://repo.anaconda.com/pkgs/main/linux-64/libgcc-ng-11.2.0-h1234567_1.conda
https://repo.anaconda.com/pkgs/main/linux-64/aws-c-common-0.12.4-hb25bd0a_0.conda
https://repo.anaconda.com/pkgs/main/linux-64/bzip2-1.0.8-h5eee18b_6.conda
https://repo.anaconda.com/pkgs/main/linux-64/c-ares-1.34.5-hef5626c_0.conda
https://repo.anaconda.com/pkgs/main/linux-64/expat-2.7.1-h6a678d5_0.conda
https://repo.anaconda.com/pkgs/main/linux-64/gflags-2.2.2-h6a678d5_1.conda
https://repo.anaconda.com/pkgs/main/linux-64/libabseil-20250127.0-cxx17_h6a678d5_0.conda
https://repo.anaconda.com/pkgs/main/linux-64/libbrotlicommon-1.0.9-h5eee18b_9.conda
https://repo.anaconda.com/pkgs/main/linux-64/libev-4.33-h7f8727e_1.conda
https://repo.anaconda.com/pkgs/main/linux-64/libffi-3.4.4-h6a678d5_1.conda
https://repo.anaconda.com/pkgs/main/linux-64/libgcc-7.2.0-h69d50b8_2.conda
https://repo.anaconda.com/pkgs/main/linux-64/libuuid-1.41.5-h5eee18b_0.conda
https://repo.anaconda.com/pkgs/main/linux-64/libuv-1.48.0-h5eee18b_0.conda
https://repo.anaconda.com/pkgs/main/linux-64/libxgboost-3.0.1-h6a678d5_0.conda
https://repo.anaconda.com/pkgs/main/linux-64/libzlib-1.3.1-hb25bd0a_0.conda
https://repo.anaconda.com/pkgs/main/linux-64/lz4-c-1.9.4-h6a678d5_1.conda
https://repo.anaconda.com/pkgs/main/linux-64/ncurses-6.5-h7934f7d_0.conda
https://repo.anaconda.com/pkgs/main/linux-64/openssl-3.0.17-h5eee18b_0.conda
https://repo.anaconda.com/pkgs/main/linux-64/pthread-stubs-0.3-h0ce48e5_1.conda
https://repo.anaconda.com/pkgs/main/linux-64/snappy-1.2.1-h6a678d5_0.conda
https://repo.anaconda.com/pkgs/main/linux-64/tbb-2021.8.0-hdb19cb5_0.conda
https://repo.anaconda.com/pkgs/main/linux-64/utf8proc-2.6.1-h5eee18b_1.conda
https://repo.anaconda.com/pkgs/main/linux-64/xorg-libxau-1.0.12-h9b100fa_0.conda
https://repo.anaconda.com/pkgs/main/linux-64/xorg-libxdmcp-1.1.5-h9b100fa_0.conda
https://repo.anaconda.com/pkgs/main/linux-64/xorg-xorgproto-2024.1-h5eee18b_1.conda
https://repo.anaconda.com/pkgs/main/linux-64/xxhash-0.8.0-h7f8727e_3.conda
https://repo.anaconda.com/pkgs/main/linux-64/xz-5.6.4-h5eee18b_1.conda
https://repo.anaconda.com/pkgs/main/linux-64/yaml-0.2.5-h7b6447c_0.conda
https://repo.anaconda.com/pkgs/main/linux-64/aws-c-cal-0.9.2-h3ff94e8_1.conda
https://repo.anaconda.com/pkgs/main/linux-64/aws-c-compression-0.3.1-hb25bd0a_2.conda
https://repo.anaconda.com/pkgs/main/linux-64/aws-c-sdkutils-0.2.4-hb25bd0a_1.conda
https://repo.anaconda.com/pkgs/main/linux-64/aws-checksums-0.2.7-hb25bd0a_1.conda
https://repo.anaconda.com/pkgs/main/linux-64/glog-0.5.0-h6a678d5_1.conda
https://repo.anaconda.com/pkgs/main/linux-64/libbrotlidec-1.0.9-h5eee18b_9.conda
https://repo.anaconda.com/pkgs/main/linux-64/libbrotlienc-1.0.9-h5eee18b_9.conda
https://repo.anaconda.com/pkgs/main/linux-64/libevent-2.1.12-hdbd6064_1.conda
https://repo.anaconda.com/pkgs/main/linux-64/libre2-11-2024.07.02-h6a678d5_0.conda
https://repo.anaconda.com/pkgs/main/linux-64/libxcb-1.17.0-h9b100fa_0.conda
https://repo.anaconda.com/pkgs/main/linux-64/readline-8.3-hc2a1206_0.conda
https://repo.anaconda.com/pkgs/main/linux-64/rhash-1.4.3-hdbd6064_0.conda
https://repo.anaconda.com/pkgs/main/linux-64/s2n-1.5.14-hdbd6064_0.conda
https://repo.anaconda.com/pkgs/main/linux-64/zlib-1.3.1-hb25bd0a_0.conda
https://repo.anaconda.com/pkgs/main/linux-64/aws-c-io-0.21.4-h3eb0749_0.conda
https://repo.anaconda.com/pkgs/main/linux-64/intel-openmp-2023.0.0-h9e868ea_25371.conda
https://repo.anaconda.com/pkgs/main/linux-64/libnghttp2-1.57.0-h2d74bed_0.conda
https://repo.anaconda.com/pkgs/main/linux-64/libprotobuf-5.29.3-h3cdef7c_1.conda
https://repo.anaconda.com/pkgs/main/linux-64/libssh2-1.11.1-h251f7ec_0.conda
https://repo.anaconda.com/pkgs/main/linux-64/libthrift-0.15.0-h5e7f578_3.conda
https://repo.anaconda.com/pkgs/main/linux-64/re2-2024.07.02-hdb19cb5_0.conda
https://repo.anaconda.com/pkgs/main/linux-64/sqlite-3.50.2-hb25bd0a_1.conda
https://repo.anaconda.com/pkgs/main/linux-64/xorg-libx11-1.8.12-h9b100fa_1.conda
https://repo.anaconda.com/pkgs/main/linux-64/zstd-1.5.6-hc292b87_0.conda
https://repo.anaconda.com/pkgs/main/linux-64/aws-c-event-stream-0.5.6-hb25bd0a_0.conda
https://repo.anaconda.com/pkgs/main/linux-64/aws-c-http-0.10.4-hb25bd0a_0.conda
https://repo.anaconda.com/pkgs/main/linux-64/libcurl-8.15.0-hc1efc7f_0.conda
https://repo.anaconda.com/pkgs/main/linux-64/libgrpc-1.71.0-h2d74bed_0.conda
https://repo.anaconda.com/pkgs/main/linux-64/mkl-2023.1.0-h213fc3f_46344.conda
https://repo.anaconda.com/pkgs/main/linux-64/orc-2.1.1-hd396ef6_0.conda
https://repo.anaconda.com/pkgs/main/linux-64/tk-8.6.15-h54e0aa7_0.conda
https://repo.anaconda.com/pkgs/main/linux-64/aws-c-auth-0.9.0-hb25bd0a_2.conda
https://repo.anaconda.com/pkgs/main/linux-64/aws-c-mqtt-0.13.3-hb25bd0a_0.conda
https://repo.anaconda.com/pkgs/main/linux-64/cmake-3.31.2-h27e300b_0.conda
https://repo.anaconda.com/pkgs/main/linux-64/python-3.10.18-h1a3bd86_0.conda
https://repo.anaconda.com/pkgs/main/linux-64/aiohappyeyeballs-2.6.1-py310h06a4308_0.conda
https://repo.anaconda.com/pkgs/main/linux-64/async-timeout-5.0.1-py310h06a4308_0.conda
https://repo.anaconda.com/pkgs/main/linux-64/attrs-25.4.0-py310h06a4308_2.conda
https://repo.anaconda.com/pkgs/main/linux-64/aws-c-s3-0.8.7-h3ff94e8_0.conda
https://repo.anaconda.com/pkgs/main/linux-64/certifi-2026.01.04-py310h06a4308_0.conda
https://repo.anaconda.com/pkgs/main/linux-64/charset-normalizer-3.4.4-py310h06a4308_0.conda
https://repo.anaconda.com/pkgs/main/linux-64/click-8.2.1-py310h06a4308_1.conda
https://repo.anaconda.com/pkgs/main/linux-64/dill-0.3.8-py310h06a4308_0.conda
https://repo.anaconda.com/pkgs/main/linux-64/filelock-3.20.3-py310h06a4308_0.conda
https://repo.anaconda.com/pkgs/main/linux-64/frozenlist-1.5.0-py310h5eee18b_0.conda
https://repo.anaconda.com/pkgs/main/linux-64/fsspec-2024.12.0-py310h06a4308_0.conda
https://repo.anaconda.com/pkgs/main/linux-64/h11-0.16.0-py310h06a4308_1.conda
https://repo.anaconda.com/pkgs/main/linux-64/hf-xet-1.2.0-py310h8c4cd34_0.conda
https://repo.anaconda.com/pkgs/main/linux-64/idna-3.11-py310h06a4308_0.conda
https://repo.anaconda.com/pkgs/main/linux-64/mkl-service-2.4.0-py310h5eee18b_2.conda
https://repo.anaconda.com/pkgs/main/linux-64/packaging-25.0-py310h06a4308_1.conda
https://repo.anaconda.com/pkgs/main/linux-64/propcache-0.3.1-py310h5eee18b_0.conda
https://repo.anaconda.com/pkgs/main/linux-64/pycparser-2.23-py310h06a4308_0.conda
https://repo.anaconda.com/pkgs/main/linux-64/pysocks-1.7.1-py310h06a4308_1.conda
https://repo.anaconda.com/pkgs/main/noarch/python-tzdata-2025.3-pyhd3eb1b0_0.conda
https://repo.anaconda.com/pkgs/main/linux-64/python-xxhash-3.5.0-py310h5eee18b_0.conda
https://repo.anaconda.com/pkgs/main/linux-64/pytz-2025.2-py310h06a4308_0.conda
https://repo.anaconda.com/pkgs/main/linux-64/pyyaml-6.0.2-py310h5eee18b_0.conda
https://repo.anaconda.com/pkgs/main/linux-64/setuptools-80.10.2-py310h06a4308_0.conda
https://repo.anaconda.com/pkgs/main/linux-64/shellingham-1.5.4-py310h06a4308_0.conda
https://repo.anaconda.com/pkgs/main/linux-64/six-1.17.0-py310h06a4308_0.conda
https://repo.anaconda.com/pkgs/main/linux-64/sniffio-1.3.1-py310h06a4308_0.conda
https://repo.anaconda.com/pkgs/main/linux-64/tqdm-4.67.1-py310h7040dfc_1.conda
https://repo.anaconda.com/pkgs/main/linux-64/typing_extensions-4.15.0-py310h06a4308_0.conda
https://repo.anaconda.com/pkgs/main/linux-64/uvloop-0.21.0-py310h5eee18b_0.conda
https://repo.anaconda.com/pkgs/main/linux-64/aws-crt-cpp-0.34.0-h7934f7d_0.conda
https://repo.anaconda.com/pkgs/main/linux-64/cffi-1.17.1-py310h1fdaa30_1.conda
https://repo.anaconda.com/pkgs/main/linux-64/httpcore-1.0.9-py310h06a4308_0.conda
https://repo.anaconda.com/pkgs/main/linux-64/multiprocess-0.70.15-py310h06a4308_0.conda
https://repo.anaconda.com/pkgs/main/linux-64/numpy-base-2.0.1-py310hb5e798b_1.conda
https://repo.anaconda.com/pkgs/main/linux-64/python-dateutil-2.9.0post0-py310h06a4308_2.conda
https://repo.anaconda.com/pkgs/main/linux-64/typer-slim-0.20.0-py310h06a4308_0.conda
https://repo.anaconda.com/pkgs/main/linux-64/typing-extensions-4.15.0-py310h06a4308_0.conda
https://repo.anaconda.com/pkgs/main/linux-64/wheel-0.46.3-py310h06a4308_0.conda
https://repo.anaconda.com/pkgs/main/linux-64/aiosignal-1.4.0-py310h06a4308_0.conda
https://repo.anaconda.com/pkgs/main/linux-64/aws-sdk-cpp-1.11.638-hac3f51a_0.conda
https://repo.anaconda.com/pkgs/main/linux-64/brotlicffi-1.0.9.2-py310h6a678d5_1.conda
https://repo.anaconda.com/pkgs/main/linux-64/exceptiongroup-1.3.0-py310h06a4308_0.conda
https://repo.anaconda.com/pkgs/main/linux-64/multidict-6.1.0-py310h5eee18b_0.conda
https://repo.anaconda.com/pkgs/main/noarch/pip-25.3-pyhc872135_0.conda
https://repo.anaconda.com/pkgs/main/linux-64/pycares-4.10.0-py310ha137689_0.conda
https://repo.anaconda.com/pkgs/main/linux-64/aiodns-3.5.0-py310h06a4308_1.conda
https://repo.anaconda.com/pkgs/main/linux-64/anyio-4.10.0-py310h06a4308_0.conda
https://repo.anaconda.com/pkgs/main/linux-64/arrow-cpp-19.0.0-h16717c6_5.conda
https://repo.anaconda.com/pkgs/main/linux-64/urllib3-2.5.0-py310h06a4308_0.conda
https://repo.anaconda.com/pkgs/main/linux-64/yarl-1.18.0-py310h5eee18b_0.conda
https://repo.anaconda.com/pkgs/main/linux-64/aiohttp-3.12.15-py310hb25bd0a_0.conda
https://repo.anaconda.com/pkgs/main/linux-64/httpx-0.28.1-py310h06a4308_1.conda
https://repo.anaconda.com/pkgs/main/linux-64/requests-2.32.5-py310h06a4308_1.conda
https://repo.anaconda.com/pkgs/main/linux-64/huggingface_hub-1.3.3-py310h7040dfc_0.conda
https://repo.anaconda.com/pkgs/main/linux-64/bottleneck-1.4.2-py310ha9d4c09_0.conda
https://repo.anaconda.com/pkgs/main/linux-64/mkl_fft-1.3.11-py310h5eee18b_0.conda
https://repo.anaconda.com/pkgs/main/linux-64/mkl_random-1.2.8-py310h1128e8f_0.conda
https://repo.anaconda.com/pkgs/main/linux-64/numpy-2.0.1-py310h5f9d8c6_1.conda
https://repo.anaconda.com/pkgs/main/linux-64/numexpr-2.11.0-py310hf4471f9_0.conda
https://repo.anaconda.com/pkgs/main/linux-64/pyarrow-19.0.0-py310h7934f7d_2.conda
https://repo.anaconda.com/pkgs/main/linux-64/scipy-1.15.3-py310h525edd1_0.conda
https://repo.anaconda.com/pkgs/main/linux-64/pandas-2.3.2-py310h277b779_0.conda
https://repo.anaconda.com/pkgs/main/linux-64/py-xgboost-3.0.1-py310h06a4308_0.conda
https://repo.anaconda.com/pkgs/main/linux-64/datasets-3.3.2-py310h06a4308_0.conda
```
