## Supplementary Data S1 for "Revisiting TabGraphSyn: training boundaries and record-level conditioning in synthetic clinical data evaluation": python_version.txt

```
Python 3.10.18
NVIDIA A100 80GB PCIe, 550.90.07
torch 2.0.1+cu118 cuda 11.8
```
