## Supplementary Data S1 for "Revisiting TabGraphSyn: training boundaries and record-level conditioning in synthetic clinical data evaluation": README.txt

```
archive_2026-10-13 built 2026-10-30 15:30:51 CDT on c0238
Nothing was deleted or moved. Checkpoints and synthetic CSVs are hashed in place, not copied.
sha256_checkpoints.txt: 6255 files
sha256_synthetic_csv.txt: 1033 files
sha256_results_logs.txt: 437 files
sha256_scratch_toplevel.txt: 415 files
sha256_data_splits.txt: 40 files
checkpoint bytes hashed: 84G
conda_explicit_tabgraphsyn.txt regenerated 2026-10-30 16:06:30 CDT (first pass wrote 0 bytes: conda not on PATH inside the script)
```
