## Supplementary Data S1 for "Revisiting TabGraphSyn: training boundaries and record-level conditioning in synthetic clinical data evaluation": sha256_data_splits.txt

```
6c1c8bdb2695656ee20dd251cf1d181400a42456e639e474d9797ed4b824f8bd  /home/hcheng/TabGraphSyn/src/data/processed/WBCD/WBCD/idx.npy
eee4abf0ee128c616f921ae429af94d08c0f3c9d831866f133d8c880f7e2f9ec  /home/hcheng/TabGraphSyn/src/data/processed/WBCD/WBCD/info.json
c68c07fbbfbebb20cebf982826a6f4125fdf66b7971850ecb4a066060326a1dc  /home/hcheng/TabGraphSyn/src/data/processed/WBCD/WBCD/test.csv
e604216de32ae328ce7ec9f1d068f630fb47ca6bf5b6a920d5aec414f7d3e9c7  /home/hcheng/TabGraphSyn/src/data/processed/WBCD/WBCD/train.csv
823b74641ae1ac9b3daec62432f9de40ac06581d6b8e0b98fa695240a6871939  /home/hcheng/TabGraphSyn/src/data/processed/WBCD/WBCD/X_cat_test.npy
11c217cb818b560947affeadb4173b39de91b4a43d5d64414f72e3162a8fdef8  /home/hcheng/TabGraphSyn/src/data/processed/WBCD/WBCD/X_cat_train.npy
3df78a3dc8c9e738ca9f4781c45301711422e5ff68e31501f0f0d1dac6f9c84b  /home/hcheng/TabGraphSyn/src/data/processed/WBCD/WBCD/X_num_test.npy
ac127f996d02b838145e64a5e1f67c567f23fd703c28e02bd81214f2eecee8ce  /home/hcheng/TabGraphSyn/src/data/processed/WBCD/WBCD/X_num_train.npy
5ec4344ab4037eede06d31386d3f6767cf3ca2a3e51b83eef61b48f6f8ce1797  /home/hcheng/TabGraphSyn/src/data/original/WBCD/metadata.json
bbe94322138dacb7d396b1814381475868e7505c501d2e956a5f5140c850fd68  /home/hcheng/TabGraphSyn/src/data/original/WBCD/WBCD.csv
e941965c4d9e69b831b5ccfb25c6c4a477af8ed80dd3c0b0c25a7c4c502adec0  /home/hcheng/TabGraphSyn/src/data/processed/AIDS/AIDS/idx.npy
de63871d7cf48e9ccac8e3691b96531a9ee0df90cebfdf237181770a6d995a07  /home/hcheng/TabGraphSyn/src/data/processed/AIDS/AIDS/info.json
16e8211df99e2876bbe518ab51d43b975e2540b4a86b6435fac450bbd10f1f25  /home/hcheng/TabGraphSyn/src/data/processed/AIDS/AIDS/test.csv
f04f55279cc984357ea0be0d9165621c80835e746852fdf64ac626958a53322f  /home/hcheng/TabGraphSyn/src/data/processed/AIDS/AIDS/train.csv
2cb726752799292959d866b3b9e6888bf9abf8aa153b3823be0fb1de49091d81  /home/hcheng/TabGraphSyn/src/data/processed/AIDS/AIDS/X_cat_test.npy
9e9f9e1c650ab855e486f73abcd66dddae1b7504472104a27d22e27260145beb  /home/hcheng/TabGraphSyn/src/data/processed/AIDS/AIDS/X_cat_train.npy
3ca208cd946732a677de44fe190b1a533a61be0ef0438cc94953b882d7eebdc0  /home/hcheng/TabGraphSyn/src/data/processed/AIDS/AIDS/X_num_test.npy
8b4949e187230294304561aba283a9467b974cffa3115789a8c25a70f83a8d21  /home/hcheng/TabGraphSyn/src/data/processed/AIDS/AIDS/X_num_train.npy
e23b3139afe987ce127918e29c432fd12c5ff5b36469f4cd5cf3c13583ee88bb  /home/hcheng/TabGraphSyn/src/data/original/AIDS/AIDS.csv
fa98935ef4281d6ff9bdb244142678cb5e15cf6b044feaeaca8f1961a63a709e  /home/hcheng/TabGraphSyn/src/data/original/AIDS/metadata.json
78a4dda8fac10c218e9f440c1dd525f28c1db906f1e77e304ae514cee3d7d83d  /home/hcheng/TabGraphSyn/src/data/processed/TCGA/TCGA/idx.npy
810669e28396eb78339daa6f9b8778aab1122753bfff9d16fbf5d54df809b0bb  /home/hcheng/TabGraphSyn/src/data/processed/TCGA/TCGA/info.json
c4670e26442037e5d255a6938053c41d1012b4c4fbdc077261e3fa9c5ee208b8  /home/hcheng/TabGraphSyn/src/data/processed/TCGA/TCGA/test.csv
6f806d360aca04b734bd088db5cfc222d10ef4a7a72b61221e5fa381097ec759  /home/hcheng/TabGraphSyn/src/data/processed/TCGA/TCGA/train.csv
6e677ea3b080ac7ea5ecb8740d6f99940e37d39413a2d619b680fd1f6dd813d2  /home/hcheng/TabGraphSyn/src/data/processed/TCGA/TCGA/X_cat_test.npy
9a92261c824c2b9b8eeef69d0c9c07c5d6ebe972c31392a9aa360dc77d90d9d7  /home/hcheng/TabGraphSyn/src/data/processed/TCGA/TCGA/X_cat_train.npy
69ddfe4b68b9e4fb4b7b68ff7cd4ec81c532b272a6b3497684ea7d3bcaf9fa00  /home/hcheng/TabGraphSyn/src/data/processed/TCGA/TCGA/X_num_test.npy
559e7968d83cd109322186eb8c3b17d8c9ba14a27571ab64edbe9a761e2e737d  /home/hcheng/TabGraphSyn/src/data/processed/TCGA/TCGA/X_num_train.npy
1cace146015faba1e22d099db1b53b16b719a5cc4d07cddea5cbe13d8e3c1346  /home/hcheng/TabGraphSyn/src/data/original/TCGA/metadata.json
e33ce2f6728dcb7ad4d904de136be9d03c5ff5e65eb77012eae698b73901d10a  /home/hcheng/TabGraphSyn/src/data/original/TCGA/TCGA.csv
e9b73b8dc91c5cad9ff8e6b082b5c152c5b08455bf1c47bbfd204c28c3e723fa  /home/hcheng/TabGraphSyn/src/data/processed/MIMIC/MIMIC/idx.npy
5f2c8fa7687c1dc6d99023f87acbcd49cc590cd1ab05fc2f6e48cbbac4a1a648  /home/hcheng/TabGraphSyn/src/data/processed/MIMIC/MIMIC/info.json
50cc4438092caf2ce3c9b1225511042f801d025debdd5adf71b83824166f28a1  /home/hcheng/TabGraphSyn/src/data/processed/MIMIC/MIMIC/test.csv
5305f999567e590ef335c8ec3ea8e70277c03bb51f64d602715c92dacb6175a1  /home/hcheng/TabGraphSyn/src/data/processed/MIMIC/MIMIC/train.csv
31ea7769a246552712c2cb2cdbd5dbe5527ffa49795fe118ead6f30d19e363d5  /home/hcheng/TabGraphSyn/src/data/processed/MIMIC/MIMIC/X_cat_test.npy
56c32e3c1fdaaf440abff97d806d0c1153cf73ee975fe9723dd47557874e47ae  /home/hcheng/TabGraphSyn/src/data/processed/MIMIC/MIMIC/X_cat_train.npy
d747811c052680adad591b61f78222d73749c785c017ebca9d8ee982f7d7e645  /home/hcheng/TabGraphSyn/src/data/processed/MIMIC/MIMIC/X_num_test.npy
ff88038eb0e515a2cf3b6525e0b780f324b8c5791d985e425ec0c1b793692981  /home/hcheng/TabGraphSyn/src/data/processed/MIMIC/MIMIC/X_num_train.npy
98019c2adf9285bd7931c98df32fbd40aefc57b0a97897ab84a80d365a7ffabe  /home/hcheng/TabGraphSyn/src/data/original/MIMIC/metadata.json
a5b33a6c0a5d0524d21b49f00c1faba4b9a01a205076c1d09daa82d768e61a94  /home/hcheng/TabGraphSyn/src/data/original/MIMIC/MIMIC.csv
```
