## Supplementary Data S1 for "Revisiting TabGraphSyn: training boundaries and record-level conditioning in synthetic clinical data evaluation": tabbaseline_git_state.txt

```
fatal: Not a git repository (or any parent up to mount point /home)
Stopping at filesystem boundary (GIT_DISCOVERY_ACROSS_FILESYSTEM not set).
no git history
```
