## Supplementary Data S1 for "Revisiting TabGraphSyn: training boundaries and record-level conditioning in synthetic clinical data evaluation": bb_summary.txt

```
measured 51 | failed 0 | diverged-excluded [['MIMIC', 'tsyn_s42'], ['MIMIC', 'ours_nocond_s789'], ['MIMIC', 'tsyn_s123']]
status rc!=0 / ABORT: none

== TCGA (resolution 0.0501) | OURS n=3 ['ours_nocond_s123', 'ours_nocond_s42', 'ours_nocond_s456'] | TSYN n=3 ['tsyn_s123', 'tsyn_s42', 'tsyn_s456'] ==
  ks_mean_ho    OURS 0.0228±0.0025  TSYN 0.0236±0.0017  diff -0.0008  p=0.6672  n.s.
  corr_rmse_ho  OURS 0.0309±0.0048  TSYN 0.0321±0.0021  diff -0.0012  p=0.7106  n.s.
  tstr_ho       OURS 0.9481±0.0036  TSYN 0.9500±0.0045  diff -0.0020  p=0.5862  n.s.
  (secondary) ks_mean    OURS 0.0105  TSYN 0.0140
  (secondary) corr_rmse  OURS 0.0141  TSYN 0.0187
  (secondary) dcr_med    OURS 0.5842  TSYN 0.4862
  privacy guard: OURS excess 0.0126, TSYN excess 0.0255, resolution 0.0501 -> both within
  -> no win (significantly better on 0, worse on 0)

== MIMIC (resolution 0.0137) | OURS n=2 ['ours_nocond_s123', 'ours_nocond_s456'] | TSYN n=1 ['tsyn_s456'] ==
  insufficient converged seeds -> undetermined

== AIDS (resolution 0.1170) | OURS n=3 ['ours_nocond_s123', 'ours_nocond_s42', 'ours_nocond_s456'] | TSYN n=3 ['tsyn_s123', 'tsyn_s42', 'tsyn_s456'] ==
  ks_mean_ho    OURS 0.0479±0.0034  TSYN 0.0515±0.0046  diff -0.0035  p=0.3495  n.s.
  corr_rmse_ho  OURS 0.0749±0.0011  TSYN 0.0718±0.0014  diff +0.0031  p=0.0414  OURS WORSE
  tstr_ho       OURS 0.9285±0.0062  TSYN 0.9342±0.0106  diff -0.0058  p=0.4707  n.s.
  (secondary) ks_mean    OURS 0.0202  TSYN 0.0300
  (secondary) corr_rmse  OURS 0.0291  TSYN 0.0279
  (secondary) dcr_med    OURS 2.5213  TSYN 2.4768
  privacy guard: OURS excess 0.0120, TSYN excess 0.0059, resolution 0.1170 -> both within
  -> no win (significantly better on 0, worse on 1)  [report only]

== WBCD (resolution 0.2071) | OURS n=3 ['ours_nocond_s123', 'ours_nocond_s42', 'ours_nocond_s456'] | TSYN n=3 ['tsyn_s123', 'tsyn_s42', 'tsyn_s456'] ==
  ks_mean_ho    OURS 0.1024±0.0240  TSYN 0.0958±0.0168  diff +0.0065  p=0.7211  n.s.
  corr_rmse_ho  OURS 0.0925±0.0036  TSYN 0.1039±0.0074  diff -0.0114  p=0.0987  n.s.
  tstr_ho       OURS 0.9885±0.0034  TSYN 0.9830±0.0054  diff +0.0055  p=0.2169  n.s.
  (secondary) ks_mean    OURS 0.0381  TSYN 0.0267
  (secondary) corr_rmse  OURS 0.0394  TSYN 0.0385
  (secondary) dcr_med    OURS 0.0000  TSYN 0.0000
  privacy guard: OURS excess 0.1330, TSYN excess 0.1628, resolution 0.2071 -> both within
  -> no win (significantly better on 0, worse on 0)  [report only]

(report) MIMIC OURS grad-clipped seeds: ks_ho 0.0181 corr_ho 0.0137 tstr_ho 0.9978 excess 0.0042 (n=3)

DECISION (TCGA, MIMIC) = (no win, undetermined) -> UNDETERMINED

== Step 0 (report only, single seed, mixed training-data status) ==
  TCGA   _verbatim_copy           excess +0.4007 ks_ho 0.0193 corr_ho 0.0337 tstr_ho 0.9771 dcr 0.000
  TCGA   bl_ctabgan_plus          excess -0.0054 ks_ho 0.1971 corr_ho 0.0720 tstr_ho 0.9213 dcr 1.494
  TCGA   bl_ctgan                 excess -0.0248 ks_ho 0.1019 corr_ho 0.0606 tstr_ho 0.9261 dcr 9.283
  TCGA   bl_tabddpm               excess +0.0503 ks_ho 0.0178 corr_ho 0.0422 tstr_ho 0.9473 dcr 0.436
  TCGA   bl_tabdiff               excess +0.0429 ks_ho 0.0212 corr_ho 0.0253 tstr_ho 0.9527 dcr 0.475
  TCGA   bl_tabsyn_firstauthor    excess +0.0091 ks_ho 0.0305 corr_ho 0.0269 tstr_ho 0.9537 dcr 0.521
  MIMIC  _verbatim_copy           excess +0.4980 ks_ho 0.0062 corr_ho 0.0092 tstr_ho 0.9976 dcr 0.000
  MIMIC  bl_ctabgan_plus          excess +0.0016 ks_ho 0.0917 corr_ho 0.0460 tstr_ho 0.9977 dcr 2.017
  MIMIC  bl_ctgan                 excess +0.0008 ks_ho 0.0999 corr_ho 0.0707 tstr_ho 0.9967 dcr 4.851
  MIMIC  bl_tabddpm               excess -0.0001 ks_ho 0.0427 corr_ho 0.1690 tstr_ho 0.9978 dcr 2.234
  MIMIC  bl_tabdiff               excess +0.0023 ks_ho 0.0208 corr_ho 0.0970 tstr_ho 0.9977 dcr 2.548
  MIMIC  bl_tabsyn_tabbaseline_june excess +0.0026 ks_ho 0.0178 corr_ho 0.0149 tstr_ho 0.9979 dcr 1.887
  AIDS   _verbatim_copy           excess +0.4816 ks_ho 0.0370 corr_ho 0.0679 tstr_ho 0.9316 dcr 0.000
  AIDS   bl_ctabgan_plus          excess -0.0246 ks_ho 0.0948 corr_ho 0.1004 tstr_ho 0.9121 dcr 2.816
  AIDS   bl_ctgan                 excess +0.0026 ks_ho 0.0764 corr_ho 0.0705 tstr_ho 0.9098 dcr 2.911
  AIDS   bl_tabddpm               excess +0.2824 ks_ho 0.0424 corr_ho 0.0723 tstr_ho 0.9388 dcr 0.202
  AIDS   bl_tabdiff               excess +0.0250 ks_ho 0.0375 corr_ho 0.0693 tstr_ho 0.9284 dcr 2.476
  AIDS   bl_tabsyn_firstauthor    excess +0.0037 ks_ho 0.0476 corr_ho 0.0643 tstr_ho 0.9404 dcr 2.536
  WBCD   _verbatim_copy           excess +0.2817 ks_ho 0.0858 corr_ho 0.0908 tstr_ho 0.9861 dcr 0.000
  WBCD   bl_ctabgan_plus          excess +0.0679 ks_ho 0.1383 corr_ho 0.3686 tstr_ho 0.9743 dcr 1.780
  WBCD   bl_ctgan                 excess +0.0926 ks_ho 0.1492 corr_ho 0.1641 tstr_ho 0.9804 dcr 1.267
  WBCD   bl_tabddpm               excess +0.0890 ks_ho 0.1097 corr_ho 0.0871 tstr_ho 0.9843 dcr 0.793
  WBCD   bl_tabdiff               excess +0.0689 ks_ho 0.1314 corr_ho 0.1075 tstr_ho 0.5000 dcr 0.536
  WBCD   bl_tabsyn_firstauthor    excess +0.0447 ks_ho 0.1008 corr_ho 0.0934 tstr_ho 0.9935 dcr 0.000
```
