## Supplementary Data S1 for "Revisiting TabGraphSyn: training boundaries and record-level conditioning in synthetic clinical data evaluation": loader_evidence_summary.txt

```
root         dataset  verdict                            
TabBaseline  MIMIC    undetermined                            1
             WBCD     trained on ALL rows (incl. holdout)     1
repo         AIDS     trained on ALL rows (incl. holdout)    94
                      undetermined                            1
             MIMIC    undetermined                           44
             TCGA     trained on ALL rows (incl. holdout)    99
                      undetermined                            1
             WBCD     trained on ALL rows (incl. holdout)    86
                      undetermined                            1
tgs_fix      AIDS     trained on TRAIN rows only             28
             MIMIC    undetermined                           16
             TCGA     trained on TRAIN rows only             28
             WBCD     trained on TRAIN rows only             26
tgs_orig     AIDS     trained on ALL rows (incl. holdout)     3
             TCGA     trained on ALL rows (incl. holdout)     3
             WBCD     trained on ALL rows (incl. holdout)     1
```
