## Supplementary Data S1 for "Revisiting TabGraphSyn: training boundaries and record-level conditioning in synthetic clinical data evaluation": md5_orig_code.txt

```
c9f3d3e70db7492e5f86658009ceaadd  relgdiff/data/sample_structures.py
5d7476f0f4001aa5e956c82ab1302d15  relgdiff/data/tables_to_heterodata.py
79e5b3de2a74db10360bd15273db8ff9  relgdiff/data/update_graph.py
e02e5ff9f59aefea3a17c423dd70c157  relgdiff/data/utils.py
96152322e67f4bd9151ed2cf66f7085d  relgdiff/embedding_generation/embeddings.py
408394003ccb78301339a678476bf84a  relgdiff/embedding_generation/hetero_gnns.py
cdd3fc383ecf46a9b991eabadd2715c9  relgdiff/generation/autoencoder.py
87bfee202c8420003349078411bf18f0  relgdiff/generation/diffusion.py
1d6642bededcce7aa11c177fbe5d05db  relgdiff/generation/tabsyn/diffusion_utils.py
0c2f9500f4b594b08bc418afd73f4e66  relgdiff/generation/tabsyn/latent_utils.py
96a32c9381cc235cc0fe62bd584fa521  relgdiff/generation/tabsyn/layers.py
acdce2767b291d0f5c9b3460deaa04bd  relgdiff/generation/tabsyn/model.py
63d4a159a3604205092230b6c54babeb  relgdiff/generation/tabsyn/tabular_unet.py
63b77c4ed40db046b7bae7c3fcba6321  relgdiff/generation/tabsyn/tangent.py
3108d5caf9919085b433aad496b27cd1  relgdiff/generation/tabsyn_utils/data.py
1784387deda25eedd45cfaa69a0e382e  relgdiff/generation/tabsyn_utils/deep.py
db378e95d0e0cea4ba1677d05db13763  relgdiff/generation/tabsyn_utils/env.py
9ecec54fb07dff8891b9c0d2aec5e640  relgdiff/generation/tabsyn_utils/__init__.py
680c53e84d1f33c28d19acb5c9fde473  relgdiff/generation/tabsyn_utils/metrics.py
e2979d7d322a93a3f5656c1e42b49aeb  relgdiff/generation/tabsyn_utils/util.py
0365356d4be389b04056e75fe40c3890  relgdiff/generation/utils_train.py
b329416cebb11c0b7f893fa76949d4d3  relgdiff/generation/vae/model.py
8e3c2d7a7732c54fe4fb9b366c045533  relgdiff/utils/checkpoint.py
fc2e561d88638528069bbf5a55770cef  relgdiff/utils/__init__.py
af99a965b3342225e4ea058c5a1bc686  relgdiff/utils/logging_config.py
b539a55253cd3502b14fd37ae9e659cd  relgdiff/utils/manifest.py
818579759d26180d4292c474a48bf6fa  relgdiff/utils/reproducibility.py
b3170c9ba1398ca54bfafb38630e4e29  relgdiff/utils/statistical_metrics.py
3a429ee1c7b220c30ef0c63bad6c6428  relgdiff/utils/validation.py
e17f3cc8edc623f09bae6a950115b170  scripts/benchmark.py
7215ee9c7d9dc229d2921a40e899ec5f  scripts/create_dummy_table.py
077fd2fe327899204de99a572543203c  scripts/evaluate_utility.py
e4b812174566107032a47aa4a4b22d8a  scripts/fix_single_table_graph.py
4ea87c3253b104678c88cffd3b135168  scripts/preprocess_data.py
2aefa6dce3c6a09ab8a6355efb7c5dd0  scripts/privacy_check.py
b50f5e10297372b5ce9083a9dcca03d0  scripts/run_baseline_pipeline.py
d2946e51618ca7c8eb7a177f57b0a381  scripts/run_pipeline.py
be6e7092091a5ed35e4460e3cc06d732  scripts/sample_baseline.py
da14d8cfb7b2b6a5c49ef175185f5db0  scripts/sample.py
50924ea5185a3b859773df7b63f2557b  scripts/single_table_gen.py
72c2836cd6c265fdf861684894f82363  scripts/train_baseline.py
f8705f869e887d70961b1f2db3b2025d  scripts/train.py
61d44f398fac42695b6099d605678305  scripts/update_metadata.py
```
