## Supplementary Data S1 for "Revisiting TabGraphSyn: training boundaries and record-level conditioning in synthetic clinical data evaluation": md5_tabbaseline_code.txt

```
c9f3d3e70db7492e5f86658009ceaadd  relgdiff/data/sample_structures.py
adf32769786bb77111a3315d5e09605f  relgdiff/data/tables_to_heterodata.py
79e5b3de2a74db10360bd15273db8ff9  relgdiff/data/update_graph.py
e02e5ff9f59aefea3a17c423dd70c157  relgdiff/data/utils.py
6779ede3c6574269603927813277f396  relgdiff/embedding_generation/embeddings.py
408394003ccb78301339a678476bf84a  relgdiff/embedding_generation/hetero_gnns.py
a54753ce959df7ba416c8fb50f2e99ba  relgdiff/generation/autoencoder.py
e2afade45d878877765a1b6dc1c7b95f  relgdiff/generation/diffusion.py
09cbccc1ca520c7b5ad39c6f2a6b2537  relgdiff/generation/tabsyn/diffusion_utils.py
7f3e0f360757e0aa0ad79436399b081c  relgdiff/generation/tabsyn/latent_utils.py
96a32c9381cc235cc0fe62bd584fa521  relgdiff/generation/tabsyn/layers.py
56e8698df9eccfaec20ee16ae20737d1  relgdiff/generation/tabsyn/model.py
63d4a159a3604205092230b6c54babeb  relgdiff/generation/tabsyn/tabular_unet.py
3108d5caf9919085b433aad496b27cd1  relgdiff/generation/tabsyn_utils/data.py
1784387deda25eedd45cfaa69a0e382e  relgdiff/generation/tabsyn_utils/deep.py
db378e95d0e0cea4ba1677d05db13763  relgdiff/generation/tabsyn_utils/env.py
9ecec54fb07dff8891b9c0d2aec5e640  relgdiff/generation/tabsyn_utils/__init__.py
680c53e84d1f33c28d19acb5c9fde473  relgdiff/generation/tabsyn_utils/metrics.py
e2979d7d322a93a3f5656c1e42b49aeb  relgdiff/generation/tabsyn_utils/util.py
0365356d4be389b04056e75fe40c3890  relgdiff/generation/utils_train.py
b329416cebb11c0b7f893fa76949d4d3  relgdiff/generation/vae/model.py
e17f3cc8edc623f09bae6a950115b170  scripts/benchmark.py
7215ee9c7d9dc229d2921a40e899ec5f  scripts/create_dummy_table.py
077fd2fe327899204de99a572543203c  scripts/evaluate_utility.py
e4b812174566107032a47aa4a4b22d8a  scripts/fix_single_table_graph.py
4ea87c3253b104678c88cffd3b135168  scripts/preprocess_data.py
ce08effef24723d2cb7676c2f362bf5a  scripts/privacy_check.py
b50f5e10297372b5ce9083a9dcca03d0  scripts/run_baseline_pipeline.py
b86a3f11a90d4b3731371f0b78fda43a  scripts/run_pipeline.py
be6e7092091a5ed35e4460e3cc06d732  scripts/sample_baseline.py
da14d8cfb7b2b6a5c49ef175185f5db0  scripts/sample.py
ab07d61db4beb67e30b1753b8b959316  scripts/single_table_gen.py
72c2836cd6c265fdf861684894f82363  scripts/train_baseline.py
f8705f869e887d70961b1f2db3b2025d  scripts/train.py
61d44f398fac42695b6099d605678305  scripts/update_metadata.py
```
