## Supplementary Data S1 for "Revisiting TabGraphSyn: training boundaries and record-level conditioning in synthetic clinical data evaluation": pip_freeze_tabgraphsyn.txt

```
accelerate==1.12.0
aiodns @ file:///home/task_176218489323204/conda-bld/aiodns_1762184939227/work
aiohappyeyeballs @ file:///croot/aiohappyeyeballs_1755769838153/work
aiohttp @ file:///croot/aiohttp_1756374103858/work
aiosignal @ file:///croot/aiosignal_1755870803324/work
anyio @ file:///home/task_175862240021031/conda-bld/anyio_1758622416828/work
asttokens==3.0.1
async-timeout @ file:///croot/async-timeout_1732661977001/work
attrs @ file:///home/task_176235654773823/conda-bld/attrs_1762356879185/work
bleach==6.3.0
boto3==1.42.43
botocore==1.42.43
Bottleneck @ file:///croot/bottleneck_1731058641041/work
brotlicffi @ file:///croot/brotlicffi_1736182461069/work
category_encoders==2.7.0
certifi @ file:///home/task_176765898807400/croot/certifi_1767659142395/work/certifi
cffi @ file:///croot/cffi_1736182485317/work
charset-normalizer @ file:///home/task_176174482135433/conda-bld/charset-normalizer_1761744871447/work
Click==7.0
cloudpickle==3.1.2
cmake==4.2.1
colorama==0.4.6
contourpy==1.3.2
copulas==0.14.1
ctgan==0.12.0
cycler==0.12.1
datasets @ file:///croot/datasets_1741367990881/work
deepecho==0.8.0
dill @ file:///croot/dill_1715094664823/work
et_xmlfile==2.0.0
exceptiongroup @ file:///home/task_176156033398806/conda-bld/exceptiongroup_1761560346388/work
executing==2.2.1
Faker==40.1.2
filelock @ file:///home/task_176943957887863/croot/filelock_1769440496799/work
fonttools==4.61.1
frozenlist @ file:///croot/frozenlist_1730902802621/work
fsspec @ file:///croot/fsspec_1736274672181/work
graphviz==0.21
h11 @ file:///home/task_176193128294608/conda-bld/h11_1761931294516/work
hf-xet @ file:///home/task_176967406360766/croot/hf-xet_1769674366107/work
httpcore @ file:///croot/httpcore_1748526048470/work
httpx @ file:///home/task_176044729065927/conda-bld/httpx_1760447346377/work
huggingface_hub==0.36.1
icecream==2.1.10
idna @ file:///home/task_176191177045451/conda-bld/idna_1761911980742/work
iniconfig==2.3.0
Jinja2==3.1.6
jmespath==1.1.0
joblib==1.5.3
kaggle==1.7.4.5
kiwisolver==1.4.9
lit==18.1.8
MarkupSafe==3.0.3
matplotlib==3.10.8
mkl-service==2.4.0
mkl_fft @ file:///io/mkl313/mkl_fft_1730824109137/work
mkl_random @ file:///io/mkl313/mkl_random_1730823916628/work
mpmath==1.3.0
multidict @ file:///croot/multidict_1730905498140/work
multiprocess @ file:///croot/multiprocess_1692294385131/work
narwhals==2.16.0
networkx==3.4.2
numexpr @ file:///croot/numexpr_1752521720723/work
numpy==1.26.4
openpyxl==3.1.5
packaging @ file:///home/task_176104877067765/conda-bld/packaging_1761049113113/work
pandas @ file:///croot/pandas_1756466404410/work/dist/pandas-2.3.2-cp310-cp310-linux_x86_64.whl#sha256=18da92fe558a6dcb71cd1f94c07e392b60538d6297a73058fa4628bb1e4cdc28
patsy==1.0.2
peft==0.18.1
pillow==12.1.0
platformdirs==4.5.1
plotly==6.5.2
pluggy==1.6.0
ply==3.11
progressbar2==4.5.0
propcache @ file:///croot/propcache_1744012718189/work
protobuf==6.33.5
psutil==7.2.2
pyarrow @ file:///croot/pyarrow_1756839868845/work/python
pycares @ file:///croot/pycares_1756217929773/work
pycparser @ file:///home/task_175749556993857/conda-bld/pycparser_1757496041120/work
Pygments==2.19.2
pyparsing==3.3.2
PySocks @ file:///home/task_176175228103966/conda-bld/pysocks_1761753009555/work
pytest==9.0.2
python-dateutil @ file:///croot/python-dateutil_1716495738603/work
python-slugify==8.0.4
python-utils==3.9.1
pytz @ file:///croot/pytz_1752135852232/work
PyYAML @ file:///croot/pyyaml_1728657952215/work
quantiphy==2.21
rdt==1.20.0
regex==2026.1.15
requests @ file:///home/task_176235919024464/conda-bld/requests_1762359590301/work
s3transfer==0.16.0
safetensors==0.7.0
scikit-learn==1.4.2
scipy @ file:///croot/scipy_1747238027288/work/dist/scipy-1.15.3-cp310-cp310-linux_x86_64.whl#sha256=4055d6b52bbbfc19594ac7c25008889945de175e153afc0935b6415716fa348e
sdmetrics==0.27.0
sdv==1.33.0
seaborn==0.13.2
setuptools-scm==9.2.2
shellingham @ file:///home/task_176191202965262/conda-bld/shellingham_1761912203274/work
six @ file:///croot/six_1744271502820/work
sniffio @ file:///home/task_176432908282699/conda-bld/sniffio_1764329151716/work
statsmodels==0.14.6
sympy==1.14.0
syntherela @ git+https://github.com/martinjurkovic/syntherela.git@7093891698fa71a5e932296158a07760716aa1e3
-e git+https://github.com/aimed-lab/TabGraphSyn.git@878f5a1d1b405894a1041328c237a9c6eebeee27#egg=tabgraphsyn
tabulate==0.9.0
text-unidecode==1.3
threadpoolctl==3.6.0
tokenizers==0.19.1
tomli==2.4.0
tomli_w==1.2.0
torch==2.0.1+cu118
torch-cluster==1.6.3+pt20cu118
torch-scatter==2.1.2+pt20cu118
torch-sparse==0.6.18+pt20cu118
torch-spline-conv==1.2.2+pt20cu118
torch_geometric==2.4.0
torchaudio==2.0.2+cu118
torchvision==0.15.2+cu118
tqdm @ file:///home/task_176286294819792/conda-bld/tqdm_1762863351923/work
transformers==4.41.2
triton==2.0.0
typer-slim==0.20.0
typing_extensions @ file:///croot/typing_extensions_1756280817316/work
tzdata @ file:///home/task_176829656558347/croot/python-tzdata_1768296637279/work
urllib3 @ file:///croot/urllib3_1750775463400/work
uvloop @ file:///croot/uvloop_1732545176183/work
webencodings==0.5.1
xgboost==1.7.6
xlrd==2.0.2
xxhash @ file:///croot/python-xxhash_1737039434400/work
yarl @ file:///croot/yarl_1732546845924/work
zero==0.9.2
```
