## Supplementary Data S1 for "Revisiting TabGraphSyn: training boundaries and record-level conditioning in synthetic clinical data evaluation": repo_state.txt

```
HEAD 878f5a1d1b405894a1041328c237a9c6eebeee27 branch main
tracked modifications:
 M .gitignore
 M LICENSE
 M README.md
 M requirements.txt
 M src/benchmark.py
 M src/data/original/AIDS/AIDS.csv
 M src/data/original/AIDS/metadata.json
 M src/data/original/TCGA/TCGA.csv
 M src/data/original/TCGA/metadata.json
 M src/data/original/WBCD/WBCD.csv
 M src/data/original/WBCD/metadata.json
 M src/docs/setup_datasets.md
 M src/evaluate_utility.py
 M src/preprocess_data.py
 M src/privacy_check.py
 M src/relgdiff/data/sample_structures.py
 M src/relgdiff/data/tables_to_heterodata.py
 M src/relgdiff/data/tables_to_heterodata.py.bak
 M src/relgdiff/data/update_graph.py
 M src/relgdiff/data/utils.py
 M src/relgdiff/embedding_generation/embeddings.py
 M src/relgdiff/embedding_generation/hetero_gnns.py
 M src/relgdiff/generation/autoencoder.py
 M src/relgdiff/generation/diffusion.py
 M src/relgdiff/generation/tabsyn/diffusion_utils.py
 M src/relgdiff/generation/tabsyn/latent_utils.py
 M src/relgdiff/generation/tabsyn/layers.py
 M src/relgdiff/generation/tabsyn/model.py
 M src/relgdiff/generation/tabsyn/tabular_unet.py
 M src/relgdiff/generation/tabsyn_utils/__init__.py
 M src/relgdiff/generation/tabsyn_utils/data.py
 M src/relgdiff/generation/tabsyn_utils/deep.py
 M src/relgdiff/generation/tabsyn_utils/env.py
 M src/relgdiff/generation/tabsyn_utils/metrics.py
 M src/relgdiff/generation/tabsyn_utils/util.py
 M src/relgdiff/generation/utils_train.py
 M src/relgdiff/generation/vae/model.py
 M src/sample.py
 M src/sample_baseline.py
 M src/scripts/BASELINE_PIPELINE_USAGE.md
 M src/scripts/PIPELINE_USAGE.md
 M src/scripts/benchmark.py
 M src/scripts/evaluate_utility.py
 M src/scripts/fix_single_table_graph.py
 M src/scripts/preprocess_data.py
 M src/scripts/privacy_check.py
 M src/scripts/run_baseline_pipeline.py
 M src/scripts/run_pipeline.py
 M src/scripts/sample.py
 M src/scripts/sample_baseline.py
 M src/scripts/single_table_gen.py
 M src/scripts/train.py
 M src/scripts/train_baseline.py
 M src/scripts/update_metadata.py
 M src/train.py
 M src/train_baseline.py
working-tree diff sha256: 6287832371baeb04
```
