## Supplementary Data S1 for "Revisiting TabGraphSyn: training boundaries and record-level conditioning in synthetic clinical data evaluation": commit.json

````
{
  "sha": "cb5ac0f74ec36ee88e7a974a393dfbef50d42da7",
  "node_id": "C_kwDOKelzz9oAKGNiNWFjMGY3NGVjMzZlZTg4ZTdhOTc0YTM5M2RmYmVmNTBkNDJkYTc",
  "commit": {
    "author": {
      "name": "Jiani Zhang",
      "email": "jennyzhang0215@users.noreply.github.com",
      "date": "2024-06-21T00:35:33Z"
    },
    "committer": {
      "name": "GitHub",
      "email": "noreply@github.com",
      "date": "2024-06-21T00:35:33Z"
    },
    "message": "Merge pull request #20 from hengruizhang98/main\n\nDisable loading irrelvent packages when training individual models; u…",
    "tree": {
      "sha": "cb10c6da6e4b5c6f27261dfa0e4c593df9cc19ca",
      "url": "https://api.github.com/repos/amazon-science/tabsyn/git/trees/cb10c6da6e4b5c6f27261dfa0e4c593df9cc19ca"
    },
    "url": "https://api.github.com/repos/amazon-science/tabsyn/git/commits/cb5ac0f74ec36ee88e7a974a393dfbef50d42da7",
    "comment_count": 0,
    "verification": {
      "verified": true,
      "reason": "valid",
      "signature": "-----BEGIN PGP SIGNATURE-----\n\nwsFcBAABCAAQBQJmdMrVCRC1aQ7uu5UhlAAAjk4QAFwD99wf3dMLuesyaxnPR+/b\n63SHIODwH3SsE+sP4qDJZ1CeKrqbSbxl+4331pygzVoT5glKDiaFkcTDtlcE5Gp7\nq/WsrEITj5C+PrK4gaZzxgwqylb0F+vQrIL3eOop9BdszXRmv2dmdSAhoylazd0J\nQuEOB+WnrakC8ERNEZ+QMJzJjElTuSm7xoyyDBA5bXbzKX5fnisXM5rf/Q60UHaZ\nhgfMEoElRcHv/csTL8H04Lw1MzOp0VG/UN10LWr+xJDQ8YaGiDRi4hxZPVPsoziv\nhElFA6mM3oRY0Fa/qEMbRSV1D7/kPDESRp22FkwG4eJJnEbVqUxdfMHioyMtN0jV\nXXX35/Mq/lVsnQ7J4tEzpByAnY2fkE/1zQLUfrVkZDn8ADt0XvGEMvlPBcWh2U50\ne83qZWxw6OpEUirmrn9ahCxIok+M7t2PVxcigJJSQgVvmEZpAfD2bBjtFSN0E1j8\nyWzHhdpOQTg3PqtcMDUMKhzAygNPXT5RTUjiZG892317yWN6XQN1HsQ1EAROluS3\n+zNq+d99tPOvoNzGnMl3o0Qp0MJxF85RQXXZvKgBZf6VsD+dgfejs6+ss+SJX4Uu\n4eLJzWBti8vxK7pdWxbwVggNJFuUxps1oCth6KZEFjNdWPcXkINOWz3rrAKYOdAf\nrYZoKT6oHhR7/NqRpSMs\n=jxPu\n-----END PGP SIGNATURE-----\n",
      "payload": "tree cb10c6da6e4b5c6f27261dfa0e4c593df9cc19ca\nparent 6d3519249af2839932d6ee4985ca4d95f9dfe4a1\nparent 6110ad90114cbf51055ee59b5ebbefcea8ab3902\nauthor Jiani Zhang <jennyzhang0215@users.noreply.github.com> 1718930133 -0700\ncommitter GitHub <noreply@github.com> 1718930133 -0700\n\nMerge pull request #20 from hengruizhang98/main\n\nDisable loading irrelvent packages when training individual models; u…",
      "verified_at": "2024-11-05T18:45:48Z"
    }
  },
  "url": "https://api.github.com/repos/amazon-science/tabsyn/commits/cb5ac0f74ec36ee88e7a974a393dfbef50d42da7",
  "html_url": "https://github.com/amazon-science/tabsyn/commit/cb5ac0f74ec36ee88e7a974a393dfbef50d42da7",
  "comments_url": "https://api.github.com/repos/amazon-science/tabsyn/commits/cb5ac0f74ec36ee88e7a974a393dfbef50d42da7/comments",
  "author": {
    "login": "jennyzhang0215",
    "id": 7044477,
    "node_id": "MDQ6VXNlcjcwNDQ0Nzc=",
    "avatar_url": "https://avatars.githubusercontent.com/u/7044477?v=4",
    "gravatar_id": "",
    "url": "https://api.github.com/users/jennyzhang0215",
    "html_url": "https://github.com/jennyzhang0215",
    "followers_url": "https://api.github.com/users/jennyzhang0215/followers",
    "following_url": "https://api.github.com/users/jennyzhang0215/following{/other_user}",
    "gists_url": "https://api.github.com/users/jennyzhang0215/gists{/gist_id}",
    "starred_url": "https://api.github.com/users/jennyzhang0215/starred{/owner}{/repo}",
    "subscriptions_url": "https://api.github.com/users/jennyzhang0215/subscriptions",
    "organizations_url": "https://api.github.com/users/jennyzhang0215/orgs",
    "repos_url": "https://api.github.com/users/jennyzhang0215/repos",
    "events_url": "https://api.github.com/users/jennyzhang0215/events{/privacy}",
    "received_events_url": "https://api.github.com/users/jennyzhang0215/received_events",
    "type": "User",
    "user_view_type": "public",
    "site_admin": false
  },
  "committer": {
    "login": "web-flow",
    "id": 19864447,
    "node_id": "MDQ6VXNlcjE5ODY0NDQ3",
    "avatar_url": "https://avatars.githubusercontent.com/u/19864447?v=4",
    "gravatar_id": "",
    "url": "https://api.github.com/users/web-flow",
    "html_url": "https://github.com/web-flow",
    "followers_url": "https://api.github.com/users/web-flow/followers",
    "following_url": "https://api.github.com/users/web-flow/following{/other_user}",
    "gists_url": "https://api.github.com/users/web-flow/gists{/gist_id}",
    "starred_url": "https://api.github.com/users/web-flow/starred{/owner}{/repo}",
    "subscriptions_url": "https://api.github.com/users/web-flow/subscriptions",
    "organizations_url": "https://api.github.com/users/web-flow/orgs",
    "repos_url": "https://api.github.com/users/web-flow/repos",
    "events_url": "https://api.github.com/users/web-flow/events{/privacy}",
    "received_events_url": "https://api.github.com/users/web-flow/received_events",
    "type": "User",
    "user_view_type": "public",
    "site_admin": false
  },
  "parents": [
    {
      "sha": "6d3519249af2839932d6ee4985ca4d95f9dfe4a1",
      "url": "https://api.github.com/repos/amazon-science/tabsyn/commits/6d3519249af2839932d6ee4985ca4d95f9dfe4a1",
      "html_url": "https://github.com/amazon-science/tabsyn/commit/6d3519249af2839932d6ee4985ca4d95f9dfe4a1"
    },
    {
      "sha": "6110ad90114cbf51055ee59b5ebbefcea8ab3902",
      "url": "https://api.github.com/repos/amazon-science/tabsyn/commits/6110ad90114cbf51055ee59b5ebbefcea8ab3902",
      "html_url": "https://github.com/amazon-science/tabsyn/commit/6110ad90114cbf51055ee59b5ebbefcea8ab3902"
    }
  ],
  "stats": {
    "total": 56,
    "additions": 29,
    "deletions": 27
  },
  "files": [
    {
      "sha": "dfff06b71428ea8087469e0bf444c550b16465ca",
      "filename": "README.md",
      "status": "modified",
      "additions": 6,
      "deletions": 4,
      "changes": 10,
      "blob_url": "https://github.com/amazon-science/tabsyn/blob/cb5ac0f74ec36ee88e7a974a393dfbef50d42da7/README.md",
      "raw_url": "https://github.com/amazon-science/tabsyn/raw/cb5ac0f74ec36ee88e7a974a393dfbef50d42da7/README.md",
      "contents_url": "https://api.github.com/repos/amazon-science/tabsyn/contents/README.md?ref=cb5ac0f74ec36ee88e7a974a393dfbef50d42da7",
      "patch": "@@ -21,8 +21,8 @@ This repository contains the implementation of the paper:\n > Hengrui Zhang, Jiani Zhang, Balasubramaniam Srinivasan, Zhengyuan Shen, Xiao Qin, Christos Faloutsos, Huzefa Rangwala, George Karypis <br>\n \n ## Latest Update\n-\n-- [2024-05-14]：Add demo code for missing value imputation for the target column with a well trained TabSyn.\n+- [2024-06-20]: Disable loading irrelvent packages when training individual models; update the instruction for DCR experiements; fix minor bugs in TabSyn's training script.\n+- [2024-05-14]: Add demo code for missing value imputation for the target column with a well trained TabSyn.\n \n ## Introduction\n \n@@ -99,8 +99,8 @@ pip install pyg_lib torch_scatter torch_sparse torch_cluster torch_spline_conv -\n Create another environment for the quality metric (package \"synthcity\")\n \n ```\n-conda create -n tabsyn python=3.10\n-conda activate tabsyn\n+conda create -n synthcity python=3.10\n+conda activate synthcity\n \n pip install synthcity\n pip install category_encoders\n@@ -222,6 +222,8 @@ python eval/eval_mle.py --dataname [NAME_OF_DATASET] --model [METHOD_NAME] --pat\n python eval/eval_dcr.py --dataname [NAME_OF_DATASET] --model [METHOD_NAME] --path [PATH_TO_SYNTHETIC_DATA]\n ```\n \n+Note: the optimal DCR score depends on the ratio between #Train and #Holdout (# Test). Ideally, DCR sore should be #Train / (#Train + #Holdout). To let the optimal score be $50\\%$, you have to let the training and testing set have the same size. \n+\n #### Detection: Classifier Two Sample Tests (C2ST)\n \n ```"
    },
    {
      "sha": "87810d8f98720a6943c3201a9fadcd8bb48caa80",
      "filename": "requirements.txt",
      "status": "modified",
      "additions": 2,
      "deletions": 2,
      "changes": 4,
      "blob_url": "https://github.com/amazon-science/tabsyn/blob/cb5ac0f74ec36ee88e7a974a393dfbef50d42da7/requirements.txt",
      "raw_url": "https://github.com/amazon-science/tabsyn/raw/cb5ac0f74ec36ee88e7a974a393dfbef50d42da7/requirements.txt",
      "contents_url": "https://api.github.com/repos/amazon-science/tabsyn/contents/requirements.txt?ref=cb5ac0f74ec36ee88e7a974a393dfbef50d42da7",
      "patch": "@@ -11,9 +11,9 @@ imbalanced-learn\n kaggle\n transformers\n datasets\n-peft\n+peft==0.9.0\n ml_collections\n-sdmetrics\n+sdmetrics==0.11.1\n prdc\n rdt\n openpyxl"
    },
    {
      "sha": "6e987570f92b4097c82f4a251e4f44e67f603f95",
      "filename": "tabsyn/main.py",
      "status": "modified",
      "additions": 1,
      "deletions": 1,
      "changes": 2,
      "blob_url": "https://github.com/amazon-science/tabsyn/blob/cb5ac0f74ec36ee88e7a974a393dfbef50d42da7/tabsyn%2Fmain.py",
      "raw_url": "https://github.com/amazon-science/tabsyn/raw/cb5ac0f74ec36ee88e7a974a393dfbef50d42da7/tabsyn%2Fmain.py",
      "contents_url": "https://api.github.com/repos/amazon-science/tabsyn/contents/tabsyn%2Fmain.py?ref=cb5ac0f74ec36ee88e7a974a393dfbef50d42da7",
      "patch": "@@ -84,7 +84,7 @@ def main(args):\n         scheduler.step(curr_loss)\n \n         if curr_loss < best_loss:\n-            best_loss = loss.item()\n+            best_loss = curr_loss\n             patience = 0\n             torch.save(model.state_dict(), f'{ckpt_path}/model.pt')\n         else:"
    },
    {
      "sha": "3c72442979659792ec87065942fa68dde08f801a",
      "filename": "utils.py",
      "status": "modified",
      "additions": 20,
      "deletions": 20,
      "changes": 40,
      "blob_url": "https://github.com/amazon-science/tabsyn/blob/cb5ac0f74ec36ee88e7a974a393dfbef50d42da7/utils.py",
      "raw_url": "https://github.com/amazon-science/tabsyn/raw/cb5ac0f74ec36ee88e7a974a393dfbef50d42da7/utils.py",
      "contents_url": "https://api.github.com/repos/amazon-science/tabsyn/contents/utils.py?ref=cb5ac0f74ec36ee88e7a974a393dfbef50d42da7",
      "patch": "@@ -1,30 +1,30 @@\n-from baselines.great.main import main as train_great\n-from baselines.goggle.main import main as train_goggle\n-from baselines.codi.main import main as train_codi\n-from baselines.stasy.main import main as train_stasy\n-from baselines.tabddpm.main_train import main as train_tabddpm\n-from baselines.smote.main import main as train_smote\n-\n-from baselines.great.sample import main as sample_great\n-from baselines.goggle.sample import main as sample_goggle\n-from baselines.codi.sample import main as sample_codi\n-from baselines.stasy.sample import main as sample_stasy\n-from baselines.tabddpm.main_sample import main as sample_tabddpm\n-\n-from tabsyn.vae.main import main as train_vae\n-from tabsyn.main import main as train_tabsyn\n-from tabsyn.sample import main as sample_tabsyn\n-\n import argparse\n import importlib\n \n def execute_function(method, mode):\n     if method == 'vae':\n         mode = 'train'\n+    mode = 'main' if mode == 'train' else 'sample'\n \n-    main_fn = eval(f'{mode}_{method}')\n-\n-    return main_fn\n+    if method == 'vae':\n+        module_name = f\"tabsyn.vae.main\"\n+    elif method == 'tabsyn':\n+        module_name = f\"tabsyn.{mode}\"\n+    elif method == 'tabddpm':\n+        module_name = f\"baselines.tabddpm.main_train\" if mode == 'main' else f\"baselines.tabddpm.main_sample\"\n+    else:\n+        module_name = f\"baselines.{method}.{mode}\"\n+\n+    try:\n+        train_module = importlib.import_module(module_name)\n+        train_function = getattr(train_module, 'main')\n+    except ModuleNotFoundError:\n+        print(f\"Module {module_name} not found.\")\n+        exit(1)\n+    except AttributeError:\n+        print(f\"Function 'main' not found in module {module_name}.\")\n+        exit(1)\n+    return train_function\n \n def get_args():\n     parser = argparse.ArgumentParser(description='Pipeline')"
    }
  ]
}
````
