## Supplementary Data S1 for "Revisiting TabGraphSyn: training boundaries and record-level conditioning in synthetic clinical data evaluation": UPSTREAM_TABSYN_CHECK.md

````
# Upstream TabSyn check (amazon-science/tabsyn)

Checked 2026-11-06 against commit `cb5ac0f74ec36ee88e7a974a393dfbef50d42da7` (main, committed 2024-06-21).
The three upstream source files are available at https://github.com/amazon-science/tabsyn/tree/cb5ac0f74ec36ee88e7a974a393dfbef50d42da7. They are not bundled here; the short excerpts below document the upstream check.

## Finding

Upstream TabSyn trains only on training rows. None of the three files loads or saves an all-row latent file (`latents.npy`), which is what caused the issue in our codebase.

## Evidence (line numbers in the upstream files)

VAE is trained on the training split only (`tabsyn/vae/main.py`):

```
    L92:     train_data = TabularDataset(X_train_num.float(), X_train_cat)
```

Saved latents encode training rows only (`tabsyn/vae/main.py`):

```
    L209:         train_z = pre_encoder(X_train_num, X_train_cat).detach().cpu().numpy()
    L211:         np.save(f'{ckpt_dir}/train_z.npy', train_z)
```

Diffusion reads the training-row latents (`tabsyn/latent_utils.py`, train and generate paths):

```
    L19:     embedding_save_path = f'{curr_dir}/vae/ckpt/{dataname}/train_z.npy'
    L48:     embedding_save_path = f'{curr_dir}/vae/ckpt/{dataname}/train_z.npy'
```

Diffusion trains on those latents (`tabsyn/main.py`):

```
    L20:     train_z, _, _, ckpt_path, _ = get_input_train(args)
    L31:     train_z = (train_z - mean) / 2
    L32:     train_data = train_z
```

The test split is used only for VAE checkpoint selection, the learning-rate scheduler and KL-weight annealing (`tabsyn/vae/main.py`, lines 166–186):

```
    L166:             Recon_X_num, Recon_X_cat, mu_z, std_z = model(X_test_num, X_test_cat)
    L169:             val_loss = val_mse_loss.item() * 0 + val_ce_loss.item()
    L171:             scheduler.step(val_loss)
    L179:             if train_loss < best_train_loss:
    L182:                 torch.save(model.state_dict(), model_save_path)
    L185:                 if patience == 10:
    L186:                     if beta > min_beta:
```

## Contrast with our codebase

In the TabGraphSyn pipeline and in our TabBaseline adaptation of TabSyn, the diffusion loader read `latents.npy` (all rows, including holdout).
The internally retained correction switches to `train_z.npy` and also restricts graph construction and VAE validation to training rows. The correction patch is not distributed in this package.
Run-level confirmation is in `code_evidence/P0_evidence_2026-10-30/p0/loader_evidence_summary.txt`.
````
