## Supplementary Data S1 for "Revisiting TabGraphSyn: training boundaries and record-level conditioning in synthetic clinical data evaluation": BB_DECLARATION_2026-10-12_EN.md

```
> **English translation.** The frozen original is `declarations/original/BB_DECLARATION_2026-10-12.md` (sha256 `f9444cb2ed80d624`). This translation was produced for readability and checked mechanically so that every number in the original also appears in the translation. If the wording differs, the original governs.

# Frozen Statement BB: Your Backbone vs. Clean First-Author TabSyn (2026-10-12, node c0242)

Written before any run. Hash computed after writing; no changes afterward.

## 0. Question

With the graph conditioning removed, can your latent diffusion backbone as fixed on johns-work beat the original first-author TabSyn under a clean evaluation?

This round does not involve the graph. "The graph makes the generator better" has already been ruled false on 10-09 and 10-11, and is not reopened.

## 1. Two arms

| Arm | Code | Training data | Seeds |
|---|---|---|---|
| **TSYN** (clean first-author TabSyn) | copy of `~/TabBaseline` at `/scratch/hcheng/tsyn_clean`; backbone files byte-identical to TabGraphSyn `main` | training rows only | 42, 123, 456 |
| **OURS** (your backbone) | `/scratch/hcheng/tgs_fix`, `--no-cond` | training rows only | TCGA, AIDS, WBCD: existing `nocond_s42/123/456` from 10-08; MIMIC: `nocond_s123`, `nocond_s456` (run on 10-08, already converged), plus newly run `nocond_s789` (`nocond_s42` had diverged and was excluded) |

**TSYN's changes to the first-author code are only two, both declared necessary fixes:**

1. In `latent_utils.get_input_train` and `get_input_generate`, replace `latents.npy` (all rows) with `train_z.npy` (training rows only). The first author's VAE already writes out `train_z.npy`; the upstream Amazon TabSyn also uses latents containing only training rows.
2. In `train_baseline.py`, `main()` parses `--seed` but does not pass it to `train_pipline`, so training is always constant at seed 42. After the fix, the seed is passed through.

**Everything else remains exactly as in the first author's original:**
- latent normalization `(z − mean) / 2`, sigma_data fixed at 0.5;
- VAE loss and scheduler usage, including the scheduler reading the validation loss on the holdout (this only affects the learning rate; this point is the same as in the upstream TabSyn and has been declared);
- KL coefficient schedule, diffusion early-stopping patience 1000.

**Structural alignment:** in both arms, only one VAE is trained per cohort (seed 42); the seed only affects diffusion training and sampling.
- TSYN: s123 and s456 reuse the s42 VAE via symbolic links, with the command carrying `--skip-vae`.
- Both arms sample n_train rows (`--num-samples` = number of training rows), denoise for 100 steps, model mlp, normalization quantile, epochs at default values (VAE 4000, diffusion 10000).

## 2. Measurement

- All runs (including the existing OURS runs) are re-measured with the same script `bb_eval.py`.
- Its three functions `measure`, `tstr_holdout`, `dcr` are verbatim identical to `ph2_eval.py`, with only the input method (label=path) and output directory changed.
- **Primary metrics (pre-specified):** holdout-side mean KS `ks_mean_ho`, holdout-side correlation error `corr_rmse_ho`, TSTR-holdout `tstr_ho`.
- **Secondary metrics (reported only):** training-side KS and corr, DCR.
- **Privacy guardrail:** distance-attack excess. Both arms must be within 95% resolution for the cohort (TCGA 0.0501, MIMIC 0.0137, AIDS 0.1170, WBCD 0.2071); otherwise this arm is reported as "privacy failed."
- **Divergence criterion (same as PH2):** if the best loss occurs before epoch 200, or the loss at early stopping is > 0.9, the run is excluded — no approximation is made.

## 3. Decision rule (decisive cohorts: TCGA and MIMIC)

On each decisive cohort, run a Welch two-sided t-test of OURS vs. TSYN for each primary metric; "significant" means p < 0.05.

- A cohort is judged a **win** only if:
  - at least two primary metrics are significantly better (lower is better for KS, corr; higher is better for TSTR);
  - no primary metric is significantly worse;
  - both arms pass the privacy guardrail.
- **MIMIC's TSTR is already saturated** (approx. 0.998), so a "win" on MIMIC in fact requires both KS and corr to be significantly better.

| TCGA | MIMIC | Conclusion |
|---|---|---|
| win | win | **The backbone route holds.** Proceed to step 2: item-by-item ablation, plus a supplementary run of TabDiff using training rows only |
| win / not-win, one each | | **Partially holds.** Report only; not sufficient as a claim for the paper |
| not-win | not-win | **The backbone route does not hold.** Only the diagnostic paper is retained |

AIDS and WBCD's holdouts are too small; report only, do not participate in the decision.

## 4. Step 0 (CPU only, report only)

Using the same `bb_eval.py`, re-measure the existing baseline outputs: first-author TabSyn (SyntheticV3 / TabBaseline MIMIC), TabDiff, TabDDPM, CTGAN, CTAB-GAN+. Their training-data status is given in Audit v3; all are single-seed, used only for localization, and do not enter the decision.
```
