## Supplementary Data S1 for "Revisiting TabGraphSyn: training boundaries and record-level conditioning in synthetic clinical data evaluation": GM_DECLARATION_2026-11-05_EN.md

```
> **English translation.** The frozen original is `declarations/original/GM_DECLARATION_2026-11-05.md` (sha256 `2e5645b9c5733177`). This translation was produced for readability and checked mechanically so that every number in the original also appears in the translation. If the wording differs, the original governs.

# Frozen Statement GM: The graph is used only during training — can it make clean TabSyn better? (2026-11-05, node c0242)

Written before any run. After writing, compute sha256, write it into the first line of the launch script, and do not change it afterward.

## 0. Question

Existing evidence shows: as long as the graph is used at sampling time (whether GNN anchoring, p(h), or latent-variable partitioning), the utility gain is always equal to row-by-row leakage.
This round asks only one thing: if the graph is used **only during training** as an inductive bias, and sampling starts from pure noise (exactly as in TabSyn),
can it significantly exceed clean TabSyn on TCGA (the only cohort that still has a utility margin: TRTR − clean TabSyn TSTR = 0.0271), without increasing leakage?

## 1. Implementation (not GNN)

Build a kNN graph on the latent space, and do **graph-neighbor mixup** during diffusion model training:

- Code: `/scratch/hcheng/tsyn_gmix`, a copy of `tsyn_clean` (first-author TabSyn + two already-declared fixes), modifying only `relgdiff/generation/diffusion.py`'s `train_diff`, toggled via environment variables. When `GMIX_P` is not set, the code path is exactly identical to `tsyn_clean`.
- Graph: on the normalized training-row latents `(train_z − mean)/2`, find k nearest neighbors (excluding self) for each training row using Euclidean distance. Only training rows are used.
- Training: in each batch, each row is replaced with probability p by `λ·z_i + (1−λ)·z_j`, where j is drawn uniformly from i's k neighbors, and λ ~ U(λ_min, 1).
- Sampling: completely unchanged (`sample_baseline.py`, starting from pure noise, not reading the graph), sampling n_train = 10,483 rows.
- VAE: all runs share the VAE of `tsyn_s42` in BB (copied as `gm_vae_s42`, md5-checked), the same approach as for tsyn_s123/s456 in BB; only diffusion training differs.

## 2. Runs (7 total, TCGA, seeds 42 / 123 / 456)

| Arm | Setting | Run name |
|---|---|---|
| **A (main)** | p = 0.5, k = 5, λ_min = 0.5 | gmA_s42 / s123 / s456 |
| **B (strong)** | p = 1.0, k = 5, λ_min = 0.0 | gmB_s42 / s123 / s456 |
| Control replication | GMIX not set (should reproduce BB's tsyn_s42) | gmctrl_s42 |

All other parameters are the same as BB: `--epochs-vae 4000 --epochs-diff 10000 --model-type mlp --normalization quantile --skip-vae`, 100 denoising steps.

**Comparison target**: the 3 existing clean TabSyn seeds in BB (`bb_res/TCGA__tsyn_s{42,123,456}.json`), TSTR_ho mean 0.9500.

## 3. Measurement

`gm_eval.py` = `bb_eval.py`, with only the output directory changed to `/scratch/hcheng/gm_res`; the `measure` function is unchanged, verbatim.
Primary metric: `tstr_ho`. Secondary: `ks_mean_ho`, `corr_rmse_ho`. Guardrail: distance attack `excess` (TCGA resolution 0.0501).
Divergence criterion is the same as PH2/BB: best loss occurring before epoch 200, or loss > 0.9 at early stopping — excluded.

## 4. Decision rule

A and B are judged separately; "pass" requires **all** of the following conditions to hold:

1. TSTR_ho mean higher than clean TabSyn by **≥ +0.010**, with Welch two-sided **p < 0.025** (two settings, Bonferroni corrected);
2. Neither `ks_mean_ho` nor `corr_rmse_ho` is significantly worse (Welch two-sided p < 0.05 and direction worse counts as worse);
3. Leakage guardrail: excess mean − clean TabSyn excess mean ≤ 0.0501 (1 resolution);
4. Divergent runs are excluded; if fewer than 2 seeds remain, that setting is judged as not passing.

**Comparability check**: if gmctrl_s42's TSTR_ho differs from BB's tsyn_s42 (0.9545) by more than 0.009 (≈ 2x seed standard deviation),
this round is judged "not comparable, no conclusion," and pass/fail is not reported.

**Conclusion**:
- If either A or B passes → the graph is useful when used during training. The next step is to write a separate statement, replicate on AIDS / WBCD, and add membership attacks.
- If neither passes → stop. The conclusion "even when the graph is used only during training, it still cannot exceed clean TabSyn" is written into the diagnostic paper. No parameter retuning/retrying.

**Power note**: with 3 seeds per arm, TabSyn seed standard deviation 0.0045, a true gap of +0.010 has only about a 50% probability of reaching p < 0.025. To pass, the actual gap needs to be around +0.014.

## 5. Prediction (written before running)

- Prior: probability that neither setting passes ≈ 80%.
- A: TSTR_ho differs from TabSyn by within ±0.005; fidelity unchanged; DCR slightly up; excess unchanged.
- B: stronger interpolation, variance shrinkage, `ks_mean_ho` may worsen; TSTR_ho does not increase.

## 6. Deviations

Any practice that differs from this statement is recorded in the "Deviations" section of the results document; this file itself is not changed.
```
