## Supplementary Data S1 for "Revisiting TabGraphSyn: training boundaries and record-level conditioning in synthetic clinical data evaluation": P1_DECLARATION_2026-10-30_EN.md

```
> **English translation.** The frozen original is `declarations/original/P1_DECLARATION_2026-10-30.md` (sha256 `7fcf089df18a07a2`). This translation was produced for readability and checked mechanically so that every number in the original also appears in the translation. If the wording differs, the original governs.

# Freeze Statement P1: Supplementary Analysis of Meeting Evidence (2026-10-30, node c0242)

Written before any of the following computations. After writing it, hash it and upload to the cluster; no changes thereafter.

**This round is entirely "report-only" — no new determinations are made, and the existing conclusions of PH / PH2 / BB are not changed.**
No model is trained (diffusion, VAE, GNN are all excluded from training). Only existing synthetic data, checkpoints, and result tables are read. There are no new metrics in P1: all quantities used come from previously frozen statements, merely presented in a different way or with a different set of inputs. The sole exception is the R²(c→z) in item 4, which is a diagnostic quantity explicitly requested by the user; its definition is written below, prior to computation.

Data sources (already archived, hashes in `archive_2026-10-13/`): `ph2_results.csv` (all PH and PH2 runs, including `delta`), `ph2_E1_*.csv`, `ph2_miaept.csv`, `bb_results.csv`.
Resolution constants are the same as in the PH2 statement: distance attack TCGA 0.0501, AIDS 0.1170, MIMIC 0.0137; MIA-EPT MIMIC 0.0128.

---

## 1. Scatter plot of Δ vs. TSTR gain (with bootstrap CI)

- **Points**: every converged arm in the repaired pipeline on TCGA and AIDS. Includes anc, idrand, idzlat, ph_h_rule, ph_z_rule, ph_k128, ph_k512, ph_k2048 (TCGA only), ph_h_K1, and orig_anc from the original pipeline. nocond is the reference point (0, 0).
- **x-axis**: the mean of per-seed Δ within the arm, divided by this cohort's resolution. Δ is defined the same way as in PH2: excess minus the mean excess of nocond.
- **y-axis**: the arm's TSTR-holdout mean minus the nocond mean.
- **CI**: resample seeds with replacement within the arm and within nocond separately, B = 10000, random seed 0, taking the 2.5% and 97.5% quantiles. Each arm has only 3 seeds, so the bootstrap mean can take at most 10 distinct values, and the CI is coarse. This will be noted in the figure caption.
- **Report only**: the Spearman(x, y) for each of the two cohorts.

## 2. E1 step plot

- One panel each for TCGA and AIDS. x-axis is K (log scale), with K=1 and K=n (anchored) at the two ends.
- Two y-axis panels: Δ / resolution, and TSTR-holdout.
- Plot one point per seed, plus the mean and bootstrap 95% CI (same method as item 1). Also add a ±1 sd band for nocond.

## 3. E2 paired plot

- For TCGA and AIDS, connect the original pipeline (orig_anc) and the repaired pipeline (anc) for the same seed with a line.
- Three panels: Δ / resolution, TSTR-holdout, and the original pipeline's old-convention TSTR vs. TRTR. The old convention was only measured on the original-pipeline side, because the repaired-pipeline side is evaluated by `ph_eval.py`, which does not compute the old convention.
- Paired differences and the paired t-test p-value are report-only, n = 3.

## 4. Decodability R²(c→z) per arm

- **Definition**: c_i is the condition vector corresponding to the i-th training row at training time, and z_i is that row's VAE latent variable (`train_z.npy`, with token 0 removed and then flattened). Each dimension is standardized over the training rows.
  - **Primary metric**: predict z from c using RidgeCV (alphas = {0.1, 1, 10, 100, 1000}). Use KFold(5, shuffle, random_state=0) to obtain out-of-fold predictions; R² is the uniform average of the per-dimension R².
  - **Secondary metric (report only)**: KNeighborsRegressor(k=10), likewise using out-of-fold predictions.
- **c for each arm**:
  - **anc / orig_anc**: `cond_train_z.npy`. If the row count equals the number of training rows, use it directly; if it equals the full table's row count, take the rows corresponding to `idx[:n_train]`; if neither holds, record as "cannot be evaluated."
  - **idrand / idzlat**: each one's own `cond_train_z.npy`.
  - **p(h) arms (kmeans K, h_rule, z_rule, K1)**: c_i = `mu[c[i]]`, i.e., the mean of the component to which row i belongs, taken from `ph_gmm.npz`. Since each draw at training time is a random point within that component, the component mean is all of the decodable information in c regarding row i.
  - **nocond**: c is constant, so R² is taken to be 0 by definition and is not computed.
- **Cohorts**: TCGA and AIDS use seeds 42, 123, 456; MIMIC uses the existing s42 arms (anc, ph_h_K8, ph_z_rule) and the trimmed arm ph_h_rule_gc (three seeds).
- **Prediction (PH2's "content, not identity" hypothesis)**: on TCGA, computed by arm mean, Spearman(R², Δ) > 0; idrand's R² ≈ 0; idzlat has the highest R². If this is not satisfied, report it truthfully as inconsistent with the hypothesis.

## 5. MIMIC MIA-EPT diagnostics

- **5a Positive-control scale check**: `ph2_miaept.py` on MIMIC downsamples the predictor's training set to 20,000 rows (`syn.sample(20000, random_state=42)`), and the member set is drawn via `RandomState(42).choice(tr_idx, 7823)`.
  - Compute the following two ratios: for the positive control (verbatim copy), how many members are contained within these 20,000 rows; for the anchored arm, how many of the synthetic rows generated conditioned on members (mapped via `gen/cond_idx.npy`) fall within its 20,000 rows.
  - The expected ratio under fair downsampling is 20000/140821 = 14.2%.
- **5b Full-scale rerun**: remove the PRED_CAP for MIMIC, train the attribute predictor using the full synthetic set, and run the following three: anchored `anc_s42`; positive control (verbatim copy); `nocond_s123` (reference arm — without it, the anchored result cannot be interpreted).
  - The only implementation change is setting `n_jobs` on RandomForest. Under sklearn, with a fixed random_state, the result does not depend on n_jobs; the numerical values are unchanged.
  - The constants used for interpretation follow PH2: MIA-EPT resolution is 0.0128.

## 6. Recomputing TSTR on MIMIC with an unsaturated target

- **Background**: the current target `hospital_expire_flag` has a TRTR of about 0.998. `event` and `time_to_event_days` are post-admission outcome columns, and by column semantics they leak this target.
- **Primary target (pre-specified)**: `hospital_expire_flag`, with `event` and `time_to_event_days` removed from the features.
- **Secondary targets (all reported, no cherry-picking)**: object columns with 2 to 11 levels, namely gender, insurance, marital_status, admission_type, admission_location. Each target uses all remaining columns as features. Missing categories are retained as a level; if the target itself is missing, that row does not participate.
- **Saturation flag**: targets with TRTR-holdout > 0.95 are flagged as "saturated," but still reported.
- **Method**: follow `ph2_eval.tstr_holdout`. Evaluate on the true holdout, with the learner being `_tstr_classification` (RF100, seed 42, ovr AUROC for multiclass).
- **Synthetic sets**:
  - Repaired pipeline: anc_s42, nocond_s123, nocond_s456, nocond_gc_s42/123/456, ph_h_rule_gc_s42/123/456, ph_h_K8_s42, ph_z_rule_s42;
  - Clean TabSyn: tsyn_s456 (the only converged seed);
  - Original pipeline: single_table, mimic_tangent_b100_s42;
  - Baselines: tabdiff, tabddpm, ctgan, ctabgan_plus;
  - Positive control: verbatim copy of the training set.
- **Pre-specified comparisons (report only)**: ph_h_rule_gc vs. nocond_gc, three seeds against three seeds, Welch two-sided test; anc_s42 vs. nocond (s123, s456) with descriptive statistics only.

## Things not to do

Do not add new method families, do not add new MIMIC training, do not add or remove arms, targets, or metrics after seeing the results. Any deviation is to be recorded item by item in the results document, noting at what point in time it occurred.
```
