## Supplementary Data S1 for "Revisiting TabGraphSyn: training boundaries and record-level conditioning in synthetic clinical data evaluation": PH2_DECLARATION_2026-10-11_EN.md

```
> **English translation.** The frozen original is `declarations/original/PH2_DECLARATION_2026-10-11.md` (sha256 `0273bf3837fdb525`). This translation was produced for readability and checked mechanically so that every number in the original also appears in the translation. If the wording differs, the original governs.

# Freeze Statement PH2: Supplementary Evidence for the Diagnostic Paper (2026-10-11, node c0253)

This document was written before any new runs; after writing, a hash was computed, and no changes were made thereafter.

## 0. What this round does not change

- **The 10-09 verdict V (TCGA utility) does not pass, and this remains unchanged; no result in this round will change it.**
- The purpose of this round is not to rescue the claim that "graph conditioning makes the generator better," but to supplement evidence for the diagnostic paper (Scheme A).
- If a "knee point" appears in E1, it is only an exploratory observation. To treat it as a product claim, a separate confirmatory pre-registration must be written and redone with a different seed.

## 1. Common setup

- **Runtime environment:** the fixed pipeline (`/scratch/hcheng/tgs_fix`, using only training rows), reusing the VAE and GNN from 10-08 (`anc_s42`, `anc_s123`, `anc_s456`).
- **Training epochs:** production defaults (VAE 4000, GNN 1000, diffusion 10000, same early stopping).
- **Measurements:** same as `ph_eval.py` (distance attack, control, fidelity, TSTR-holdout, DCR), plus the addition of old-convention TSTR (`compute_tstr` full-table re-split).
  - excess = attack AUC − control AUC.
  - Δ = excess − the mean excess of already-converged unconditional seeds in the same cohort (TCGA 0.0126, AIDS 0.0120, MIMIC 0.0036, from the table in 10-09).
  - 95% resolution: TCGA 0.0501, AIDS 0.1170, MIMIC 0.0137.
- **Divergence criterion (new, written before seeing the results):** a diffusion training run is judged divergent and excluded, not approximated, if the best loss occurs before epoch 200, or if the loss at early stopping is > 0.9.

## 2. Experiments

### E1 Dose-response: conditioning granularity K (TCGA, AIDS)
- **Arms:** `ph_k{K}_s{S}`.
  - Partitioning: KMeans in h-space (n_init=3, random_state=42). The GMM for rule-based K is numerically unstable at large K, so this experiment uniformly switches to KMeans instead, and this change is declared.
  - After partitioning, the μ and Σ of each component (sample covariance + 1e-4·I) are computed in h-space as usual; the training and sampling procedures are the same as p(h) from 10-08.
  - Minimum component row count M=2: components with a single row are merged into the nearest centroid.
- **Grid:** TCGA K ∈ {128, 512, 2048}; AIDS K ∈ {128, 512}. Seed S ∈ {42, 123, 456}, S corresponding to the GNN of the same seed.
- **Endpoints (already available, not rerun):** K=1 (`ph_h_K1_s42`), rule-based K (`ph_h_rule`), K=n (`anc`), unconditional (`nocond`).
- **Predictions:**
  - Over the K ladder {1, rule-based, 128, 512, 2048, n}, the mean Δ increases monotonically with K, Spearman ρ > 0;
  - the mean TSTR-holdout also increases monotonically with K, ρ > 0;
  - both lie on the same frontier.
- **Knee point (exploratory):** some K simultaneously satisfies "mean Δ ≤ resolution" and "TSTR-holdout significantly higher than unconditional" (one-sided Welch p < 0.05, 3-of-3). Report only; this cannot change verdict V.

### E2 Paired demonstration of twin masking (TCGA, AIDS)
- **Arm:** `orig_anc_s{S}`. Uses the **unmodified original pipeline**, placed in the copy `/scratch/hcheng/tgs_orig`, with CLI settings and seeds identical to the fixed `anc_s{S}`.
  - S=42 fully retrained; S=123, 456 reuse the VAE of S=42, consistent in structure with the fixed version.
  - The original code shares a single GNN directory, so the three seeds within each cohort are run in sequence.
- **Control:** the fixed `anc_s{S}` (already measured).
- **Predictions:**
  - (i) the full-output |Δ| of `orig_anc` ≤ resolution, i.e., the attack is masked;
  - (ii) the old-convention TSTR of `orig_anc` exceeds the old-convention TRTR upper bound.
  - If (i) and (ii) both hold on TCGA, this is confirmed.

### E3 Generality of the identity channel (TCGA, AIDS)
- **Arms:** row-by-row anchored conditioning, but the condition vector does not come from the graph:
  - `idrand_s{S}`: each row uses a fixed random Gaussian code, matched in dimension to the mean and standard deviation of h, containing no content information about that row;
  - `idzlat_s{S}`: each row uses the PCA-64 (standardized) of its own VAE latent, likewise matched to the scale of h.
- At sampling time, each training row uses its own condition (anchored sampling in the same manner as `anc`). Seed S ∈ {42, 123, 456}.
- **Predictions:**
  - the mean Δ of `idrand` > resolution, i.e., identity alone, without content, is sufficient to leak;
  - the mean TSTR-holdout of `idrand` > unconditional.
  - If `idrand` does not leak, the mechanism "conditioning = identity" needs to be reexamined, and reported as-is.

### E4 MIMIC's verdict P (rerun after gradient clipping)
- In 10-09, 4 runs diverged. This round adds gradient norm clipping (`clip_grad_norm_` = 1.0) to training, which is a deviation from the production setting and is declared as such.
  - Clipping is applied **simultaneously** to both paired arms: `ph_h_rule_gc_s{42,123,456}` and `nocond_gc_s{42,123,456}`.
  - p(h) uses the GNN conditional embedding from `anc_s42` (same as in 10-08).
- **Decision rule:** exactly the same as the P declared in 10-08, using the paired clipped arms:
  - the Δ of `ph_h_rule_gc_s42` (relative to `nocond_gc_s42`) ≤ 0.0137;
  - KS ≤ KS(`nocond_gc_s42`) + 0.005;
  - corr ≤ corr(`nocond_gc_s42`) + 0.005.
  - Additionally, the mean of the three seeds is reported.
- Runs that still diverge after clipping are excluded and reported per the criterion in §1.

### E5 Second attack family MIA-EPT (CPU)
- **Targets:** outputs of the fixed pipeline.
  - TCGA, AIDS: `anc_s42`, `nocond_s42`, `ph_h_rule_s42`;
  - MIMIC: `anc_s42`, `nocond_s123`, `ph_h_K8_s42`, `ph_z_rule_s42` (only already-converged runs);
  - one verbatim-copy positive control per cohort.
- **Attack code:** `miaept_run3.py`, used as-is, including its 6 already-declared deviations, with only the input path changed.
- **Prediction:** the excess AUC of `anc` exceeds the MIA-EPT resolution (MIMIC 0.0128, AIDS 0.1097; TCGA computed from the per-class sample size using the same Hanley–McNeil formula); the excess AUC of `nocond` and p(h) stays within the resolution.
- If the positive control does not light up, the MIA-EPT result for that cohort is voided.

## 3. Summary

After all runs are finished, the script automatically writes out `ph2_summary.txt`. The conclusions of each section are derived mechanically from the rules fixed above, with no post-hoc interpretation.
```
