## Supplementary Data S1 for "Revisiting TabGraphSyn: training boundaries and record-level conditioning in synthetic clinical data evaluation": PH_DECLARATION_2026-10-08_EN.md

```
> **English translation.** The frozen original is `declarations/original/PH_DECLARATION_2026-10-08.md` (sha256 `3af16e13b0059353`). This translation was produced for readability and checked mechanically so that every number in the original also appears in the translation. If the wording differs, the original governs.

# Freeze Statement: Training-time p(h), Fixed Pipeline, Four-Cohort Retraining (2026-10-08, node c0244)

Written down before any formal results are produced. Only the 40-epoch smoke test on WBCD has been run; those numbers are only used to check that the pipeline can run end-to-end, and are not to be used as results.
Once this statement is committed to disk, it will not be changed. All execution is carried out in the `/scratch/hcheng/tgs_fix` copy; the original repository is not written to.

## 1. Pipeline

- **Fixed pipeline** (`train_only_fix.diff` + `fix_patch2.py`):
  - kNN graph, conditioner pool, GNN supervision targets, diffusion training set: use only training rows;
  - VAE model selection and learning-rate scheduling: use an internal 10% split of the training rows for validation;
  - holdout does not participate in any step of training or sampling.
- Each cohort retrains the VAE once, in `anc_s42`. All arms share this VAE via symbolic links (this sharing has been declared).
- Training epochs are uniformly set to production defaults: VAE 4000, GNN 1000, diffusion 10000, with early stopping identical to the production settings.

## 2. Arms

| Arm | Condition during training | Condition during sampling | Purpose |
|---|---|---|---|
| `anc_sS` | h_i (row-wise, i.e. K→n) | h_i of the training row | Internal positive control for the fixed pipeline, checks for conditioning-channel leakage |
| `nocond_sS` | none | none | Clean unconditional control |
| `ph_h_rule_sS` | h̃ ~ N(μ_c(i), Σ_c(i)), partition from a GMM in h-space, re-sampled every batch | h̃ ~ Σ π_k N(μ_k, Σ_k) | **Main arm** |
| `ph_z_rule_sS` | Same as above, but the partition comes from a GMM in z-space (standardized then PCA-64); the conditioning statistics are still taken in h-space | Same as above | Graph ablation: the two arms differ only in "which rows are grouped together" |
| `ph_h_K1_s42` | K=1 | K=1 | Sanity check, should be approximately equal to unconditional |
| `ph_h_K8_s42` (MIMIC only) | K=8 | K=8 | Secondary grid point, report only |

- **K rule (global):** K = min(K_lik, ⌊n_train / M⌋), M = 100.
  - K_lik is chosen from {1, 2, 4, 8, 16, 32} on a 90/10 internal split of the training-row conditioning embeddings, by held-out likelihood.
  - GMM settings: full covariance, reg_covar 1e-4, random_state 42.
  - After fitting, if any component has n_k < M rows, merge the smallest under-sized component into another component, repeating until all n_k ≥ M. The K actually used is recorded as K_eff.
- **The true condition is unreachable at sampling time:** conditions used for generation are drawn only from the prior. The conditioner files for the training rows are moved out of the run directory.

## 3. Seeds

- **AIDS, TCGA, WBCD:** S ∈ {42, 123, 456}.
  - Each seed independently retrains GNN and diffusion (`anc_s123`, `anc_s456` share the VAE, each retrains its own GNN).
  - The p(h) arms use the GNN conditioning embedding from the same seed.
  - The unconditional arm retrains diffusion per seed.
- **MIMIC:** only S=42 is run (due to time constraints). Two additional seeds (123, 456) that retrain only diffusion are added, with GNN taken from `anc_s42`. These two seeds are labeled "diffusion-seed replicates."

## 4. Measurement

`ph_eval.py`:

- The implementations of attack, control, and TSTR are identical to `measure` in `FAST_CHECK_FROZEN_PARAMETERS`.
- **Distance attack:** members = training set, non-members = first 1/3 of holdout; control: last 1/3 of holdout vs. first 1/3.
  - excess = AUC − control AUC.
- **Fidelity:** KS mean and correlation RMSE, computed separately against the training set and against the holdout.
- **Utility:** TSTR-holdout, i.e. train on synthetic data, test on the project holdout.
- **DCR:** distance from synthetic rows to the nearest training row, reporting median, 5th percentile, and the proportion of zero distances.
- **95% resolution** (Hanley–McNeil, difference between two arms): WBCD 0.2071, AIDS 0.1170, TCGA 0.0501, MIMIC 0.0137.
- **Primary adjudicating attack family:** distance attack. MIA-EPT is CPU-heavy and is not included in this round's automated chain; it will be run afterward on MIMIC as supporting evidence.

## 5. Decision rules (executed automatically, results written to `ph_decision.txt`)

Δ(arm) = excess(arm) − excess(`nocond`, same seed).

- **V0 sanity check** (AIDS, TCGA): |KS(K1) − KS(nocond)| ≤ 0.01, and |TSTR(K1) − TSTR(nocond)| ≤ 0.02. If not satisfied, judged as an "implementation problem," and all other determinations are held in abeyance.
- **L leakage positive** (MIMIC): Δ(`anc_s42`) > 0.0137. If not satisfied, annotate as "row-wise conditioning in the fixed pipeline itself does not leak, mechanism needs re-examination," but P is adjudicated as usual.
- **P privacy + fidelity** (MIMIC decision): `ph_h_rule_s42` simultaneously satisfies the following three conditions:
  - Δ ≤ 0.0137;
  - KS ≤ KS(nocond) + 0.005;
  - corr ≤ corr(nocond) + 0.005.
- **V value** (TCGA decision): on TSTR-holdout, the 3 seeds of ph_h_rule vs. the 3 seeds of nocond, mean difference > 0, one-sided Welch p < 0.05, and the mean Δ of ph_h_rule ≤ 0.0501.
- **G graph contribution** (TCGA, report only): mean difference in TSTR-holdout of ph_h vs. ph_z, with Welch p.

| P | V | Conclusion |
|---|---|---|
| Pass | Pass | Continue: complete MIA-EPT, MIMIC multi-seed, proceed to the full-scale run for the paper. G determines how to write up the contribution: graph, or cluster-conditioned diffusion |
| Pass | Fail | Privacy is fixed, but there is no value relative to unconditional. Falsifies the product claim; discuss with PI |
| Fail | — | p(h) privacy under rule K fails. Report K_eff and the K=8 results; do not change M after the fact. Discuss with PI |

- AIDS and WBCD have too coarse a resolution and do not participate in the P determination; report only. The privacy column for WBCD is labeled "insufficient resolution."
- This round is day 1 of a 3–4 day budget. The same set of settings will not be expanded to a larger grid after seeing the results.
```
