## Supplementary Data S1 for "Revisiting TabGraphSyn: training boundaries and record-level conditioning in synthetic clinical data evaluation": ATTACK_DECLARATION_2026-09-23.md

```
# Attack declaration — membership inference on TabGraphSyn

**Declared at:** 2026-09-23, before any attack was run on any TabGraphSyn configuration. The
corrected estimator (`privacy_mia_fixed.py`) was written earlier and validated against
known-ground-truth generators, but has never been executed on our own runs.

**Why this is a gate rather than one more experiment.** Every privacy number in the project is
ρ, a distance-based statistic. The published literature establishes that this construction is
uninformative about membership-inference risk. No privacy claim in the paper is therefore
supportable on current evidence, and no *future* experiment measured in ρ can support one —
including the learned-p(h) experiment. This run supplies the outcome measure everything else
is judged against.

---

## 1. Splits

The stored `idx.npy` gives a two-way train/holdout split. A membership attack needs genuine
non-members, and DOMIAS additionally needs a reference set disjoint from the members. The
holdout is therefore divided into three contiguous thirds **in stored order**, fixed before any
result is seen:

| Cohort | Train (members) | H1 (non-members) | H2 (reference) | H3 (negative control) |
|---|---|---|---|---|
| TCGA | 10,483 | 388 | 388 | 389 |
| MIMIC | 140,821 | 5,215 | 5,216 | 5,216 |
| AIDS | 1,925 | 71 | 71 | 72 |
| WBCD | 614 | 23 | 23 | 23 |

- **Main attack:** members = train, non-members = H1, reference = H2.
- **Negative control:** members = H3, non-members = H1, reference = H2. H3 and H1 are both
  non-members of every generator, so any measured signal is spurious. A control AUC materially
  above 0.50 invalidates that cohort's main result and must be reported as such rather than
  explained away.

## 2. Attacks

Both from `privacy_mia_fixed.py`, unchanged:

1. **Distance attack** — score = −d(x, nearest synthetic record), evaluated at the first
   neighbour and the mean of five. One-dimensional and monotone, so the AUC is exact and no
   shadow classifier or attack-side split is needed.
2. **DOMIAS-style density ratio** — score = log p̂_syn(x) − log p̂_ref(x), Gaussian mixtures on
   a 16-dimensional whitened PCA subspace. This substitutes for the original's normalising
   flow and **must be stated as a substitution in the paper**. Unlike the distance attack it is
   invariant to global distance concentration, which is what makes it able to arbitrate the
   "large cohorts only look private" objection.

## 3. Primary and secondary outcomes

- **Primary: TPR at 1% FPR.** Average-case AUC hides worst-case per-record disclosure, which
  is the quantity the review asks for.
- The attainable FPR floor is 1/|H1|: **0.26% (TCGA), 0.019% (MIMIC), 1.41% (AIDS), 4.35%
  (WBCD)**. TPR at 1% FPR is therefore resolvable on TCGA and MIMIC only. On AIDS and WBCD the
  TPR is reported **at the floor**, with the floor stated; no value is interpolated below it.
- Secondary: AUC, median member and non-member distance, and the existing ρ for comparison.

## 4. Configurations

Per cohort: the no-defence run, the sampling-time displacement (per-dataset and global where
they differ), the training-time cell, and every published baseline on disk. Plus a positive
control — the training split submitted as its own synthetic table, which must score near
AUC 1.00 and confirms the attack detects disclosure when disclosure is total.

MIMIC carries one published baseline only; its TabSyn file was previously found byte-identical
to our own no-conditioning ablation, and the hashes are re-checked in this run. If they match,
the two are reported as one row, not as independent arms.

## 5. Declared acceptable outcomes

1. **Conditioning is attackable and calibration lowers TPR.** The privacy claim survives on a
   real attack. Reported as the main result.
2. **Calibration does not lower TPR.** The central claim of the manuscript inverts. Reported as
   such, in full, including the ρ values it contradicts.
3. **Nothing is attackable, including the no-defence run.** The memorisation framing is not
   supported by an attack; reported as a negative result, and ρ-based memorisation statements
   are withdrawn.
4. **The negative control fails on some cohort.** That cohort is excluded and the failure
   reported.

Outcome 2 is the one that costs us the most and it is why this is being run before anything
else. No post-hoc change to splits, attacks, or thresholds after results are seen. Extra
configurations may be attacked later, but the four outcomes above are judged on this run.

## 6. External comparability

A published result (arXiv:2510.16037) applies query-based MIAs to TabDDPM and TabSyn and finds
TabSyn resistant. TabSyn is the unconditional architecture this project extends. If our
graph-conditioned variant is attackable where that result says its unconditional parent is not,
the difference attributes to conditioning against an external baseline rather than our own
ablation. Our attack is not theirs, so this is stated as consistency with an external finding,
never as a reproduction of it.
```
