## Supplementary Data S1 for "Revisiting TabGraphSyn: training boundaries and record-level conditioning in synthetic clinical data evaluation": ATTACK_DECLARATION_CONDITIONER_2026-09-30_public.md

```
# Attack declaration — conditioner-targeted probe

> Public copy prepared 20 November 2026: one laboratory source-code excerpt has been omitted. The experiment design, predictions and results are unchanged. The unredacted frozen declaration is retained internally; its original SHA-256 is `cf4675f3a9a4855383acc200f759c06bb960040fbe3dcc7a3e922fd0bca07b7f`. The public-copy hash is listed in the README and package manifest.

Frozen before any attack statistic is computed. The structural facts in §1 were established
before freezing and are what motivated the design; no attack number has been looked at.

---

## 1. Established before freezing (source + exact counts)

`single_table_gen.py:157,506` loads `DATA_PATH/original/<ds>/`, not `processed/<ds>/train.csv`.
`tables_to_heterodata` builds `knn_graph(x, k)` over every node of that table. The GNN therefore
embeds all rows, and at `single_table_gen.py:694`

[The source-code excerpt is omitted from this public copy. The sampling operation and its implications are described in the surrounding text.]

`num_samples = len(tables[target_table])` equals `len(base_embeddings)`, so `replace=False` and
the conditioning array is a **permutation of all original rows**. Verified by counting distinct
rows of the saved `cond_z.npy`: 156,468 / 11,648 / 2,139 / 683 distinct, exactly equal to
train+holdout on MIMIC / TCGA / AIDS / WBCD. `train + test == original` holds exactly on all
four. The diffusion model trains on `train_z` (train only); the contamination is in the graph
and the conditioner, not in diffusion training.

**Consequence that this declaration exists to test:** every holdout row is used exactly once as
a conditioning target, so the holdout set — the non-member reference for ρ, the distance attack,
DOMIAS and MIA-EPT — is not independent of the synthetic output.

## 2. Threat model

Upper bound on conditioner leakage. The attacker is granted the conditioner-to-synthetic-row
pairing, exactly as the MIA-EPT protocol granted ground-truth membership labels in place of
shadow models. This over-states a real attacker and is declared as an upper bound, not as a
realistic capability. A null under this model is therefore strong; a positive is an upper bound
and does not by itself establish a practical attack.

## 3. Pairing recovery (must pass before any statistic is computed)

`indices` is not saved. It is recovered by recomputing `base_embeddings` with a GNN forward pass
from the run's own checkpoint and matching each `cond_z` row to its source row.

**Gate R.** Recovery is accepted only if the match is a bijection onto all original rows, with
every matched pair agreeing to `atol=1e-10`. If any run fails Gate R, that run is reported as
recovery-failed and excluded; it is not analysed with an approximate pairing.

For sampling-tangent runs the identity is `cond_z = (base + beta * delta)[perm]`, with `delta.npy`
saved per synthetic row; matching is performed against the displaced array.

## 4. Statistics

Let `s(i)` be the synthetic row generated from original row `i`, in the encoded space used by
every other privacy statistic in this project (`_encode`, shared BallTree).

- **Paired distance** `d_pair(i) = ||x_i - s(i)||`.
- **Unpaired distance** `d_near(i) = min_j ||x_i - syn_j||` (the existing distance statistic).
- **Pairing advantage** `A(i) = d_near(i) / d_pair(i)`, which is 1 when the paired row is also
  the nearest and falls below 1 otherwise.
- **Injectivity** `I` = fraction of original rows that are the unique nearest original row of
  their own `s(i)`.

Each is reported separately for rows whose conditioner came from the **training** split and from
the **holdout** split.

## 5. Controls

- **Positive**: verbatim copy of the training split, paired by identity. `d_pair = 0`.
- **Negative (no conditioner)**: the four published baselines and the unconditional ablation.
  They have no conditioner, so the pairing is undefined; they are evaluated under a random
  pairing and must show `A ≈ 1` and chance-level separation. A negative control that shows
  pairing advantage invalidates the statistic, not the generator.
- **Permutation null**: the same statistics with `perm` shuffled, per run.

## 6. Declared outcomes

1. **Conditioner leaks, and it leaks into the holdout too** — `d_pair` far below the permutation
   null for both train-conditioned and holdout-conditioned rows. Then the universal null of the
   two earlier attack families is explained by the non-independence of the holdout, the earlier
   attack conclusions must be restated as uninformative about membership, and the pipeline
   defect must be fixed before any privacy claim is made.
2. **Conditioner leaks only for train-conditioned rows** — holdout-conditioned `d_pair` sits at
   the null. The holdout remains usable and the earlier attack results stand.
3. **No pairing advantage anywhere** — `d_pair` indistinguishable from the permutation null. The
   conditioner does not carry recoverable row identity even under the upper-bound threat model;
   the earlier nulls stand and the conditioner-leak hypothesis is closed.

Outcome 1 and outcome 2 differ only in the holdout arm, which is why the train/holdout split is
the primary axis rather than a subgroup analysis.

## 7. Scope — every run with a conditioner, no selection

All four cohorts. For each: the undefended configuration, the full sampling-tangent beta series
present on disk, the train-time configurations, and the k variants where they exist. Runs are
discovered by globbing `src/ckpt/<ds>/<ds>/*/gen/cond_z.npy` rather than from a hand-written
list, and the discovered count is reported. Published baselines and the unconditional ablation
enter as negative controls only.

## 8. What would make this analysis wrong

Gate R failing silently and being replaced by nearest-neighbour pairing; reporting the train arm
without the holdout arm; extending the beta series after seeing results; or dropping a cohort
whose result is inconvenient. None of these is permitted. If a cohort's GNN checkpoint is
missing so that `base_embeddings` cannot be recomputed, that cohort is reported as
recovery-failed with the reason.
```
