## Supplementary Data S1 for "Revisiting TabGraphSyn: training boundaries and record-level conditioning in synthetic clinical data evaluation": ATTACK_DECLARATION_MIAEPT_2026-09-23.md

```
# Attack declaration — MIA-EPT, second attack family

Amendment to `ATTACK_DECLARATION_2026-09-23.md`, which anticipated that further attacks would
be run. Declared before MIA-EPT was executed on any TabGraphSyn configuration.

**Why.** Gate 1 found no membership signal on any of our configurations under a
distance-to-nearest-synthetic attack that was validated by a positive control and that detected
TabDDPM on AIDS at TPR 0.6099. The DOMIAS arm that would have supplied an independent second
family failed its own positive control, so the Gate 1 null rests on **one** attack family.
MIA-EPT (German et al., arXiv:2509.13046; 2nd place, MIDST 2025 black-box multi-table track) is
an independently developed black-box attack for tabular diffusion models with a different
signal mechanism — attribute reconstruction error rather than distance — so it tests whether
that null is a property of the generators or of the attack.

## Method and what is taken verbatim

Feature construction is the authors' released code
(`github.com/eyalgerman/MIA-EPT`, `features_extraction.preprocess_and_train`), copied
unmodified except for the one fix below. Per column: a RandomForest (classifier if the column
has ≤20 distinct values, else regressor; `random_state=42`) is trained on the **target's
synthetic table** to predict that column from the others, then applied to each challenge
record. The per-record error profile is, per the authors' specification — classification:
actual class, predicted class, correctness indicator; regression: actual value, predicted
value, absolute error, error ratio.

## Declared deviations

1. **No shadow models.** The authors' step 1 trains shadow generators solely to obtain labelled
   member/non-member profiles where ground truth is unavailable. We have ground truth, so the
   attack classifier is trained directly on labelled records with out-of-fold evaluation. This
   makes the attack **stronger** than the released pipeline, which is the correct direction for
   an audit and must be stated: it is an upper bound on attacker capability, not a replication
   of the authors' reported numbers.
2. **Attack classifier substituted.** The authors use XGBoost or CatBoost; neither is installed
   in the project environment and the environment is the user's. `HistGradientBoostingClassifier`
   (scikit-learn 1.4.2) is used instead — the same model family.
3. **Two fixes needed to make the released code run on our data.** (a) `categorical_cols` is
   taken from the combined frame without excluding the target column, so when the masked column
   is categorical the `ColumnTransformer` references a column already dropped from `X` and the
   fit raises; `.difference([target_col])` is added. (b) `OneHotEncoder(drop='first')` is given
   `handle_unknown='ignore'`, because a category present in a challenge record but absent from
   the target's synthetic table raises at transform time. Both are forced — without them the
   attack cannot run on TCGA or MIMIC at all — and neither touches the signal definition.
4. **MIMIC attribute predictors are trained on a 20,000-row subsample** of the synthetic table
   (seed 42) for compute. This weakens the attack on MIMIC, which matters because we are
   testing for absence of signal; it is a caveat on the MIMIC null specifically.
5. **Task-type dispatch fix — added after the first run, disclosed.** The released code sets
   `task_type = "classification" if nunique() <= 20 else "regression"`, which assumes any
   column with more than 20 levels is numeric. TCGA's cancer-type column and several MIMIC
   columns are high-cardinality *categorical*, so a RandomForest**Regressor** was handed string
   targets and every TCGA and MIMIC configuration crashed with `could not convert string to
   float: 'GBM'` / `'OTHER'`. The rule becomes classification if the column is non-numeric
   **or** has ≤20 levels. This was made after AIDS and WBCD results were visible but before any
   TCGA or MIMIC result existed; it is dispatched on column dtype alone, cannot be tuned toward
   an outcome, and the alternative is that those two cohorts cannot be attacked by this
   implementation at all. AIDS and WBCD are unaffected — all their columns are numeric — and
   are **not** re-run.

## Splits and evaluation

The holdout is split in half: **A** and **B**. Members are a random subsample of the training
split of size |A| (seed 42), so the main comparison and the control have identical class sizes
and are directly comparable.

- **Main:** members = train subsample, non-members = B.
- **Negative control:** members = A, non-members = B. Both are non-members of every generator.
- **Positive control:** the training split submitted as its own synthetic table.

| Cohort | per class | FPR floor |
|---|---|---|
| MIMIC | 7,823 | 0.013% |
| TCGA | 582 | 0.17% |
| AIDS | 107 | 0.93% |
| WBCD | 34 | 2.9% |

Evaluation is 5-fold stratified cross-validation with out-of-fold scores. **Primary outcome:
TPR at 10% FPR**, the authors' own operating point (they report up to 22.0%). Secondary: AUC
and TPR at 1% FPR.

## Configurations

Per cohort: the undefended run, our sampling-time operating point, TabDDPM where it exists
(the generator Gate 1 proved leaky, serving as a power check on our own data), and the verbatim
copy. MIMIC has no TabDDPM on disk.

## Declared acceptable outcomes

1. **MIA-EPT finds signal on our configurations where the distance attack did not.** The Gate 1
   null is attack-specific and is withdrawn; the privacy problem is real and was invisible to
   both ρ and the distance attack.
2. **MIA-EPT finds nothing on ours but does detect TabDDPM and the verbatim copy.** The null is
   corroborated across two independent attack families with demonstrated power. This is the
   strongest negative result available to us and would be reported as such.
3. **MIA-EPT finds nothing anywhere, including the verbatim copy.** The implementation is not
   validated on our data and reports nothing in either direction, exactly as DOMIAS did.
4. **MIA-EPT's negative control is inflated on a cohort.** That cohort is excluded and the
   failure reported.

6. **Missing-value handling for MIMIC — added after TCGA results, disclosed.** MIMIC's real
   table contains missing values and the released code has none; every MIMIC configuration
   raised `Input contains NaN` inside the RandomForest. Added: median imputation for numeric
   predictor inputs, an explicit `"__missing__"` level for categorical predictor inputs, and
   rows with a missing *target* dropped from the predictor-training set only. In the error
   profiles, a challenge record whose actual value is missing keeps `NaN` in that column's
   features rather than being imputed — `HistGradientBoostingClassifier` handles missing values
   natively, and imputing there would manufacture an actual value the attacker never observes.
   This was added after TCGA results were visible and before any MIMIC result existed. It
   changes preprocessing only, never the signal definition, and AIDS, WBCD and TCGA are
   unaffected and not re-run.

No post-hoc change to splits, features, thresholds, or the classifier after results are seen.
Every code change made to run the released attack on our data is recorded above with the point
in the sequence at which it was made.
```
