## Supplementary Data S1 for "Revisiting TabGraphSyn: training boundaries and record-level conditioning in synthetic clinical data evaluation": ATTACK_DECLARATION_MIAEPT_2026-09-23_v1_frozen.md

```
# Attack declaration — MIA-EPT, second attack family

Amendment to `ATTACK_DECLARATION_2026-09-23.md`, which anticipated that further attacks would
be run. Declared before MIA-EPT was executed on any TabGraphSyn configuration.

**Why.** Gate 1 found no membership signal on any of our configurations under a
distance-to-nearest-synthetic attack that was validated by a positive control and that detected
TabDDPM on AIDS at TPR 0.6099. The DOMIAS arm that would have supplied an independent second
family failed its own positive control, so the Gate 1 null rests on **one** attack family.
MIA-EPT (German et al., arXiv:2509.13046; 2nd place, MIDST 2025 black-box multi-table track) is
an independently developed black-box attack for tabular diffusion models with a different
signal mechanism — attribute reconstruction error rather than distance — so it tests whether
that null is a property of the generators or of the attack.

## Method and what is taken verbatim

Feature construction is the authors' released code
(`github.com/eyalgerman/MIA-EPT`, `features_extraction.preprocess_and_train`), copied
unmodified except for the one fix below. Per column: a RandomForest (classifier if the column
has ≤20 distinct values, else regressor; `random_state=42`) is trained on the **target's
synthetic table** to predict that column from the others, then applied to each challenge
record. The per-record error profile is, per the authors' specification — classification:
actual class, predicted class, correctness indicator; regression: actual value, predicted
value, absolute error, error ratio.

## Declared deviations

1. **No shadow models.** The authors' step 1 trains shadow generators solely to obtain labelled
   member/non-member profiles where ground truth is unavailable. We have ground truth, so the
   attack classifier is trained directly on labelled records with out-of-fold evaluation. This
   makes the attack **stronger** than the released pipeline, which is the correct direction for
   an audit and must be stated: it is an upper bound on attacker capability, not a replication
   of the authors' reported numbers.
2. **Attack classifier substituted.** The authors use XGBoost or CatBoost; neither is installed
   in the project environment and the environment is the user's. `HistGradientBoostingClassifier`
   (scikit-learn 1.4.2) is used instead — the same model family.
3. **One-line fix to the released code.** `categorical_cols` is taken from the combined frame
   without excluding the target column, so when the masked column is categorical the
   `ColumnTransformer` references a column that has already been dropped from `X` and the fit
   raises. `.difference([target_col])` is added. Without this the attack cannot run on TCGA or
   MIMIC at all.
4. **MIMIC attribute predictors are trained on a 20,000-row subsample** of the synthetic table
   (seed 42) for compute. This weakens the attack on MIMIC, which matters because we are
   testing for absence of signal; it is a caveat on the MIMIC null specifically.

## Splits and evaluation

The holdout is split in half: **A** and **B**. Members are a random subsample of the training
split of size |A| (seed 42), so the main comparison and the control have identical class sizes
and are directly comparable.

- **Main:** members = train subsample, non-members = B.
- **Negative control:** members = A, non-members = B. Both are non-members of every generator.
- **Positive control:** the training split submitted as its own synthetic table.

| Cohort | per class | FPR floor |
|---|---|---|
| MIMIC | 7,823 | 0.013% |
| TCGA | 582 | 0.17% |
| AIDS | 107 | 0.93% |
| WBCD | 34 | 2.9% |

Evaluation is 5-fold stratified cross-validation with out-of-fold scores. **Primary outcome:
TPR at 10% FPR**, the authors' own operating point (they report up to 22.0%). Secondary: AUC
and TPR at 1% FPR.

## Configurations

Per cohort: the undefended run, our sampling-time operating point, TabDDPM where it exists
(the generator Gate 1 proved leaky, serving as a power check on our own data), and the verbatim
copy. MIMIC has no TabDDPM on disk.

## Declared acceptable outcomes

1. **MIA-EPT finds signal on our configurations where the distance attack did not.** The Gate 1
   null is attack-specific and is withdrawn; the privacy problem is real and was invisible to
   both ρ and the distance attack.
2. **MIA-EPT finds nothing on ours but does detect TabDDPM and the verbatim copy.** The null is
   corroborated across two independent attack families with demonstrated power. This is the
   strongest negative result available to us and would be reported as such.
3. **MIA-EPT finds nothing anywhere, including the verbatim copy.** The implementation is not
   validated on our data and reports nothing in either direction, exactly as DOMIAS did.
4. **MIA-EPT's negative control is inflated on a cohort.** That cohort is excluded and the
   failure reported.

No post-hoc change to splits, features, thresholds, or the classifier after results are seen.
```
