## Supplementary Data S1 for "Revisiting TabGraphSyn: training boundaries and record-level conditioning in synthetic clinical data evaluation": BB_DECLARATION_2026-10-12.md

```
# 冻结声明 BB：你的主干 vs 干净的一作 TabSyn（2026-10-12，节点 c0242）

写于任何运行之前。写完后计算哈希，不再改动。

## 0. 问题

去掉图条件之后，你在 johns-work 上修正过的潜扩散主干，能不能在干净评估下赢过一作的原版 TabSyn？

本轮不涉及图。"图让生成器更好"已经在 10-09 和 10-11 判定为不成立，不重新打开。

## 1. 两个臂

| 臂 | 代码 | 训练数据 | 种子 |
|---|---|---|---|
| **TSYN**（干净的一作 TabSyn） | `~/TabBaseline` 的副本 `/scratch/hcheng/tsyn_clean`；backbone 文件与 TabGraphSyn `main` 逐字节一致 | 只用训练行 | 42、123、456 |
| **OURS**（你的主干） | `/scratch/hcheng/tgs_fix`，`--no-cond` | 只用训练行 | TCGA、AIDS、WBCD：10-08 已有的 `nocond_s42/123/456`；MIMIC：`nocond_s123`、`nocond_s456`（10-08 跑过，已收敛），再加新跑的 `nocond_s789`（`nocond_s42` 已发散并被剔除） |

**TSYN 对一作代码的改动只有两处，都是声明过的必要修复：**

1. 在 `latent_utils.get_input_train` 和 `get_input_generate` 里，把 `latents.npy`（全部行）换成 `train_z.npy`（只含训练行）。一作的 VAE 本来就会写出 `train_z.npy`；上游 amazon TabSyn 用的也是只含训练行的潜变量。
2. 在 `train_baseline.py` 里，`main()` 解析了 `--seed` 但没有传给 `train_pipline`，导致训练恒为种子 42。修复后把种子传进去。

**其余全部保持一作原样：**
- 潜变量归一化 `(z − mean) / 2`，sigma_data 固定为 0.5；
- VAE 损失和调度器用法，包括调度器读取 holdout 上的验证损失（只影响学习率；这一点与上游 TabSyn 同类，已声明）；
- KL 系数调度，扩散早停 patience 1000。

**结构对齐：** 两个臂都是每个队列只训一个 VAE（种子 42），种子只作用于扩散训练和采样。
- TSYN：s123 和 s456 通过符号链接复用 s42 的 VAE，命令带 `--skip-vae`。
- 两臂都采样 n_train 行（`--num-samples` = 训练行数），去噪 100 步，模型 mlp，归一化 quantile，epochs 采用默认值（VAE 4000、扩散 10000）。

## 2. 测量

- 所有运行（包括 OURS 已有的运行）都用同一个脚本 `bb_eval.py` 重新测量。
- 它的 `measure`、`tstr_holdout`、`dcr` 三个函数与 `ph2_eval.py` 逐字一致，只改了输入方式（label=path）和输出目录。
- **主要指标（预先指定）：** holdout 侧 KS 均值 `ks_mean_ho`、holdout 侧相关误差 `corr_rmse_ho`、TSTR-holdout `tstr_ho`。
- **次要指标（只报告）：** 训练侧 KS 和 corr、DCR。
- **隐私护栏：** 距离攻击 excess。两个臂都必须在本队列 95% 分辨率以内（TCGA 0.0501、MIMIC 0.0137、AIDS 0.1170、WBCD 0.2071），否则这一臂按"隐私不合格"报告。
- **发散判据（与 PH2 相同）：** 最佳损失出现在第 200 个 epoch 之前，或者早停时损失 > 0.9，就剔除，不做近似。

## 3. 判定规则（决定性队列：TCGA 和 MIMIC）

在每个决定性队列上，对每个主要指标做 OURS 对 TSYN 的 Welch 双侧 t 检验，"显著"指 p < 0.05。

- 一个队列判为**胜**，需要满足：
  - 至少两个主要指标显著更好（KS、corr 越低越好，TSTR 越高越好）；
  - 没有任何主要指标显著更差；
  - 两个臂都通过隐私护栏。
- **MIMIC 的 TSTR 已经饱和**（约 0.998），所以 MIMIC 上的"胜"实际上要求 KS 和 corr 都显著更好。

| TCGA | MIMIC | 结论 |
|---|---|---|
| 胜 | 胜 | **主干路线成立。** 进入第 2 步：逐项消融，并补跑只用训练行的 TabDiff |
| 胜 / 不胜 各一 | | **部分成立。** 只报告，不足以作为论文的主张 |
| 不胜 | 不胜 | **主干路线不成立。** 只保留诊断论文 |

AIDS 和 WBCD 的 holdout 太小，只报告，不参与判定。

## 4. 第 0 步（只用 CPU，只报告）

用同一个 `bb_eval.py` 重测已有的基线输出：一作 TabSyn（SyntheticV3 / TabBaseline MIMIC）、TabDiff、TabDDPM、CTGAN、CTAB-GAN+。它们的训练数据状态见审计 v3，均为单种子，只用来定位，不进入判定。
```
