## Supplementary Data S1 for "Revisiting TabGraphSyn: training boundaries and record-level conditioning in synthetic clinical data evaluation": FAST_CHECK_FROZEN_PARAMETERS_2026-10-08.md

```
# Fast feasibility check — frozen parameters (addendum to PLAN_FINAL_AND_FAST_CHECK_2026-10-08.md)

Written and saved before any Q1–Q3 statistic was computed. The facts in §0 come from reading
code, not from results.

## 0. Established before freezing

- **The TSTR protocol does not use the holdout.** `eval_suite.metrics.utility.compute_tstr(real_df, ...)`
  takes the full original table and splits it `train_test_split(test_size=0.2, random_state=42)`.
  About 90% of that 20% test set are rows the generator was trained on. Every TSTR and TRTR number
  in the project is therefore utility on rows the generator has seen. This can make TSTR exceed TRTR
  even without any holdout leakage. In this check, **TSTR-holdout** means: train on synthetic,
  test on the project holdout (`idx[-n_te:]`); TRTR-holdout means: train on the real training
  split, test on the same holdout. Classifier, hyperparameters, seed (42) and one-hot alignment
  are taken unchanged from `_tstr_classification`. The old protocol is reported alongside only for
  comparability.
- The distance-attack convention is `mia_run.py`'s, unchanged: members = training split; non-members
  = H1, the first third of the holdout; control = H3 vs H1; excess = AUC(d1) − control AUC(d1);
  target FPR = max(0.01, 1/|H1|).
- Fidelity follows `bmeas_par.py`: mean KS over numeric columns, and RMSE of the upper-triangle
  numeric correlations, both against the training split.

## 1. Q1 — post-fix leakage lower bound

- **Runs:** every run that passed Gate R on AIDS and MIMIC, discovered from `gateR.csv`.
  Conditioner sources are recovered by the `cond_mimic.py` procedure, with the residual ≤ 1e-10
  assertion and the bijection assertion.
- **Subset:** synthetic rows whose conditioner source is a training row. No-cond references
  (AIDS `uncond`, `uncond_s123/456/789/1024`; MIMIC `uncond_test`) have the same holdout fraction
  dropped at random (seed 42). Positive control: a verbatim copy of the training split.
- **Fidelity-admissible:** subset KS ≤ KS_ref + 0.005 **and** subset corr RMSE ≤ corr_ref + 0.005,
  where ref is the mean over the cohort's no-cond references after the same random drop.
- **Rule (MIMIC is decisive; resolution 0.0128):** the β route is **dead** if no Gate-R-passing
  MIMIC configuration is **both** fidelity-admissible **and** has subset excess ≤ 0.0128. Otherwise
  the β route is "not excluded". AIDS (resolution 0.1097) is reported, not decisive.
- **Direction of the bound:** in the subset, the denoiser still saw holdout latents, which pulls
  the excess toward zero. The subset excess is therefore treated as a lower bound on the post-fix
  excess. A second-order effect is not bounded: training-row conditioners were computed on a graph
  that includes holdout neighbours. That caveat is stated with the result.

## 2. Q2 — does the utility advantage survive

- **(a)** TRTR-holdout per cohort (AIDS, TCGA, MIMIC), next to the old-protocol TRTR.
- **(b)** AIDS and MIMIC: TSTR-holdout on full output and on the Q1 subset, for every Q1 run and
  for the no-cond references.
- **(c) TCGA:** 5 conditional (`tcga_tangent_b035_s42` + `_seed123/456/789/1024`) vs 5
  unconditional (`uncond`, `uncond_s123/456/789/1024`). `uncond_test` is a byte duplicate of `uncond`
  and is excluded. NN-source filter: drop synthetic rows whose nearest real row (encoded space,
  `_encode`, exact Euclidean) is a holdout row; apply it identically to both arms. Primary
  statistic: TSTR-holdout on filtered output, Welch t-test between arms.
- **Validation of the NN filter:** on AIDS Gate-R runs, report the agreement between the NN filter
  and the exact pairing subset.
- **Rule:** if the TCGA conditional − unconditional difference in TSTR-holdout after filtering is
  not significant (p ≥ 0.05) or is negative, the V prior is lowered, and ACTG-175 effect
  preservation becomes the primary V metric for Gate 1.
- **S check:** any TSTR-holdout > TRTR-holdout + 1 SE is flagged. SE = across seeds where seeds
  exist; otherwise reported without a test.

## 3. Q3 — p(h) sampling-only pilot

- **Prior:** a Gaussian mixture on the **training rows** of `cond_train_z.npy` (full covariance,
  `reg_covar` 1e-4). K is chosen from {1, 2, 4, 8, 16, 32} by mean log-likelihood on a random 20%
  of training rows held out from fitting (seed 42), then refitted on all training rows.
  N = the host's original output size is sampled, seed 42.
- **Hosts (existing checkpoints, `--load-cond-z`, no retraining):** AIDS `aug_1x`,
  `aids_tangent_train_b100`, `aids_tangent_train_b300`; MIMIC `single_table`,
  `mimic_tangent_train_b100`, `mimic_tangent_train_b300`. Each host's own empirical-conditioner
  output at β_sample = 0 is the fidelity reference.
- **Privacy proxy, without membership labels:** the distribution of synthetic-to-training-row
  nearest-neighbour distance (DCR). Its median and 5th percentile are compared with the no-cond
  references (same encoder, same training rows).
- **Rule (per cohort):** p(h) is **viable** if at least one host has KS_ph ≤ KS_emp + 0.005,
  corr_ph ≤ corr_emp + 0.005, and both DCR median and DCR p5 ≥ 0.9 × the no-cond reference.
  If no host passes, p(h) is reported as requiring training-time integration.
- **One-directional:** a pass is evidence for viability. A failure does not exclude training-time p(h).

## 4. Not changed after results

No threshold, margin, run list, K grid or host list may be changed after any Q1–Q3 number has
been seen. Runs that fail an assertion are reported as failed, with the reason; they are not
replaced.
```
