## Supplementary Data S1 for "Revisiting TabGraphSyn: training boundaries and record-level conditioning in synthetic clinical data evaluation": GM_DECLARATION_2026-11-05.md

```
# 冻结声明 GM：图只在训练时使用，能否让干净 TabSyn 更好？（2026-11-05，节点 c0242）

写于任何运行之前。写完后计算 sha256，写进启动脚本第一行，之后不再改动。

## 0. 问题

已有证据表明：只要在采样时用图（无论 GNN 锚定、p(h)、潜变量划分），效用增益都等于逐行泄漏。
本轮只问一件事：如果图**只在训练时**作为归纳偏置使用、采样时从纯噪声出发（与 TabSyn 完全相同），
能不能在 TCGA（唯一还有效用空间的队列：TRTR − 干净 TabSyn TSTR = 0.0271）上显著超过干净 TabSyn，且不增加泄漏？

## 1. 实现（不是 GNN）

在潜空间上建 kNN 图，训练扩散模型时做**图邻居 mixup**：

- 代码：`/scratch/hcheng/tsyn_gmix`，是 `tsyn_clean`（一作 TabSyn + 两处已声明修复）的副本，只改 `relgdiff/generation/diffusion.py` 的 `train_diff`，并用环境变量开关。不设 `GMIX_P` 时代码路径与 `tsyn_clean` 完全相同。
- 图：在归一化后的训练行潜变量 `(train_z − mean)/2` 上，用欧氏距离为每个训练行找 k 个最近邻（不含自身）。只用训练行。
- 训练：每个 batch 中，每一行以概率 p 被替换为 `λ·z_i + (1−λ)·z_j`，j 从 i 的 k 个邻居中均匀抽取，λ ~ U(λ_min, 1)。
- 采样：完全不变（`sample_baseline.py`，从纯噪声出发，不读图），采样 n_train = 10,483 行。
- VAE：所有运行共用 BB 中 `tsyn_s42` 的 VAE（复制为 `gm_vae_s42`，md5 核对），与 BB 中 tsyn_s123/s456 的做法相同；只有扩散训练不同。

## 2. 运行（共 7 次，TCGA，种子 42 / 123 / 456）

| 臂 | 设置 | 运行名 |
|---|---|---|
| **A（主）** | p = 0.5，k = 5，λ_min = 0.5 | gmA_s42 / s123 / s456 |
| **B（强）** | p = 1.0，k = 5，λ_min = 0.0 | gmB_s42 / s123 / s456 |
| 对照复现 | 不设 GMIX（应复现 BB 的 tsyn_s42） | gmctrl_s42 |

其余参数与 BB 相同：`--epochs-vae 4000 --epochs-diff 10000 --model-type mlp --normalization quantile --skip-vae`，去噪 100 步。

**比较对象**：BB 中已有的 3 个干净 TabSyn 种子（`bb_res/TCGA__tsyn_s{42,123,456}.json`），TSTR_ho 均值 0.9500。

## 3. 测量

`gm_eval.py` = `bb_eval.py`，只把输出目录改为 `/scratch/hcheng/gm_res`；`measure` 函数逐字不变。
主要指标：`tstr_ho`。次要：`ks_mean_ho`、`corr_rmse_ho`。护栏：距离攻击 `excess`（TCGA 分辨率 0.0501）。
发散判据与 PH2/BB 相同：最佳 loss 出现在第 200 个 epoch 之前，或早停时 loss > 0.9，剔除。

## 4. 判定规则

对 A、B 分别判定，满足以下**全部**条件才算"通过"：

1. TSTR_ho 均值比干净 TabSyn 高 **≥ +0.010**，且 Welch 双侧 **p < 0.025**（两个设置，Bonferroni 校正）；
2. `ks_mean_ho` 和 `corr_rmse_ho` 都没有显著变差（Welch 双侧 p < 0.05 且方向更差即视为变差）；
3. 泄漏护栏：excess 均值 − 干净 TabSyn excess 均值 ≤ 0.0501（1 个分辨率）；
4. 发散的运行剔除；剩余种子少于 2 个则该设置判为不通过。

**可比性检查**：若 gmctrl_s42 的 TSTR_ho 与 BB 的 tsyn_s42（0.9545）相差超过 0.009（≈ 2 倍种子标准差），
本轮判为"不可比，无结论"，不报告通过或失败。

**结论**：
- A 或 B 任一通过 → 图在训练时有用。下一步另写声明，在 AIDS / WBCD 上复现，并补成员攻击。
- 都不通过 → 停止。结论"图只在训练时使用，也不能超过干净 TabSyn"写入诊断论文。不调参重试。

**功效说明**：每臂 3 个种子，TabSyn 种子标准差 0.0045；+0.010 的真实差距大约只有一半概率达到 p < 0.025。要通过，差距实际需要在 +0.014 左右。

## 5. 预测（写在运行前）

- 先验：两个设置都不通过的概率约 80%。
- A：TSTR_ho 与 TabSyn 相差在 ±0.005 以内；保真度不变；DCR 略升；excess 不变。
- B：插值更强，方差收缩，`ks_mean_ho` 可能变差；TSTR_ho 不升。

## 6. 偏离

任何与本声明不同的做法都记在结果文档的"偏离"一节，不改本文件。
```
