## Supplementary Data S1 for "Revisiting TabGraphSyn: training boundaries and record-level conditioning in synthetic clinical data evaluation": GRID_DECLARATION_beta_train_2026-09-17.md

```
# Grid declaration — training-time tangent strength `beta_train`

**Declared at:** 2026-09-17, before any run at a `beta_train` other than 0.50 was trained
or inspected.

**Relation to the pre-registration.** `PREREGISTRATION_2026-09-14.md` scopes the
neighbourhood size `k` and the *sampling-time* tangent scale `β` (the knob that realises
the privacy specification `ρ* = 0.500`). `beta_train` — the upper bound of the
training-time augmentation `β ~ Uniform(0, beta_train)` applied fresh per batch, CLI flag
`--cond-tangent-beta-max` — is a **different parameter on a different axis** and is not
covered by that document. This sweep is therefore an **extension**, not a deviation, and is
reported as such. The pre-registered feasible interval `β ∈ [0, 1]` applies to the
sampling-time knob only and does not bound `beta_train`.

**Motivating observation (already measured, from existing runs).** The entire run library
contains exactly one value of `beta_train`: 0.50. At that value, on AIDS, privacy rises
from ρ = 0.1921 (bs000) to ρ = 0.3220 (bs075) — a 68% increase — while mean KS rises only
from 0.01322 to 0.01576, a 19% increase. The sampling-time path on the same dataset goes
from ρ = 0.1140 at KS 0.01022 to ρ = 0.4290 at KS 0.03171, tripling the KS cost. The
training-time path has a visibly shallower fidelity slope but stops short of `ρ*` because
its one knob was never varied.

**Mechanistic hypothesis being tested.** Sampling-time displacement moves the conditioner
off the manifold the diffusion model was trained on, which requires room in the encoded
space; the four-dataset result shows reach tracking encoded dimensionality (189, 104, 26,
10 for TCGA, MIMIC, AIDS, WBCD), and WBCD's 10 integer dimensions offer none.
Training-time displacement instead broadens the model's conditional distribution around
each conditioner, reducing dependence on its exact value, and needs no room in the encoded
space.

**Falsifiable prediction.** If the mechanism above is correct, the benefit of the
training-time path *relative to* the sampling-time path must be **larger on the
low-dimensional datasets (AIDS, WBCD) than on TCGA**, where the measured cross-over is
16–20% cheaper marginals above ρ ≈ 0.51. If AIDS and WBCD show no larger relative benefit,
the hypothesis is wrong and is reported as wrong.

---

## Grid (frozen)

**Datasets.** AIDS and WBCD only. TCGA and MIMIC already reach `ρ*` inside the feasible
region under the global configuration and are excluded from this sweep; their existing
`beta_train = 0.50` runs remain the comparison point.

**`beta_train` grid.** `{0.25, 0.50, 1.00, 1.50, 2.00, 3.00}`, identical for both datasets.
`0.50` already exists and is not retrained. Five new trainings per dataset.

Grid rationale, fixed in advance: `0.25` brackets the existing value from below so the
trend has two points beneath it; `3.00` is included so that a *failure* mode is inside the
grid — if large `beta_train` degenerates the conditioner into noise, that must be visible
as a fidelity collapse within the declared range rather than inferred by extrapolation
past its edge.

**Sampling sub-runs per trained model.** `bs ∈ {0.00, 0.50, 0.75, 1.00}`, drawn from the
existing per-dataset tangent candidate directories (`bs = 0.00` uses the unperturbed
`aug_1x/gen/cond_z.npy`). A sub-run whose candidate `cond_z` is absent is skipped and
reported as skipped, never substituted.

**Total.** 10 new trainings, up to 40 sampling sub-runs.

## Measurement (fixed in advance)

Every run is measured with the same estimator and conventions as every other number in
this project: ties-as-half ρ with `m = 10` bootstrap resamples at seed 42, the repo
`_encode` with the scaler fitted on the full real table and train/holdout sliced by the
stored `idx.npy`, plus mean KS, correlation RMSE, zero-distance fraction, median distance
ratio, and train-on-synthetic/test-on-real AUROC.

## Declared acceptable outcomes

- **`beta_train` does not extend reach on AIDS or WBCD.** Reported as a negative result;
  the mechanistic hypothesis above is reported as falsified.
- **Fidelity collapses at large `beta_train`.** Reported with the `beta_train` at which it
  occurs; the collapse point is a finding, not a tuning failure.
- **Reach extends but only past `beta_train` = 3.00.** Reported as unreached within the
  declared grid; the grid is not extended after seeing results within this round.

## Standing constraints carried over

- Single-seed numbers on AIDS and WBCD are not reliable: the matched-retrain spread of
  conditional ρ on AIDS is sd 0.0365 across five seeds. Any operating point selected from
  this sweep must be multi-seeded before it is reported as a headline.
- No per-dataset hyperparameter values. A `beta_train` that works on one dataset and not
  the other is a negative result for the general product, not a per-dataset setting.
- WBCD's reference set has 69 holdout rows with 30.43% at distance exactly zero; WBCD ρ
  values from this sweep carry that resolution caveat.
```
