## Supplementary Data S1 for "Revisiting TabGraphSyn: training boundaries and record-level conditioning in synthetic clinical data evaluation": GRID_DECLARATION_beta_train_MIMIC_2026-09-21.md

```
# Grid declaration — `beta_train` on MIMIC

**Declared at:** 2026-09-21, before any MIMIC run at a `beta_train` other than 0.50 was
trained or inspected. Extends `GRID_DECLARATION_beta_train_2026-09-17.md` (AIDS/WBCD) to
MIMIC; the same out-of-pre-registration status applies — `beta_train` is a training
hyperparameter, not the sampling-time β the pre-registration scopes.

## Why MIMIC, and why now

The completed MIMIC head-to-head (`RESULTS_PACKAGE_v12.md` §4.0) is a split result:

| | ρ | \|ρ−0.5\| | mean KS | corr RMSE |
|---|---|---|---|---|
| TabSyn (= no-conditioning ablation) | 0.5256 | 0.0256 | 0.0148 | 0.0114 |
| ours + sampling-tangent β=1.00 | **0.5037** | **0.0037** | 0.0346 | 0.0202 |
| ours + train-tangent, β_train = 0.50 | 0.3596 | 0.1404 | **0.0143** | **0.0076** |

We win privacy calibration 7× and lose fidelity ~2×. But the single existing train-time
point already **matches TabSyn's marginals (0.0143 vs 0.0148) and beats everything on
correlations (0.0076)** — it simply sits at ρ = 0.3596 because `beta_train` was never
swept on MIMIC.

## Falsifiable prediction (frozen)

If the shallow fidelity slope observed on AIDS (privacy +68% for KS +19%) also holds on
MIMIC, then some `beta_train` in the grid below reaches **ρ ≥ 0.50 at mean KS ≤ 0.0200 and
corr RMSE ≤ 0.0120** — i.e. TabSyn's privacy-calibration is beaten while its fidelity is
matched or bettered. If no grid point achieves that, the prediction is reported as failed
and the MIMIC split result in §4.0 stands as the paper's position.

## Grid (frozen)

- **`beta_train` ∈ {1.00, 2.00, 3.00, 1.50, 0.50}**, trained **in that order** so that the
  shape of the response is established from three spread points before the grid is
  refined. **Correction recorded at launch:** 0.50 was intended as a settings-matched
  anchor, but the launcher skips training when a checkpoint of that name already exists,
  and the May checkpoint `mimic_tangent_train_b050` occupies it. **No matched 0.50 anchor
  is produced in this round.** The legacy point is reported as a legacy point — its
  settings cannot be recovered from its checkpoint (periodic saves stop at model_3000,
  so its epoch budget is unknown) — and the sweep's internal trend over
  {1.00, 1.50, 2.00, 3.00}, which is settings-consistent, carries the result.
- **`beta_sample` ∈ {0.00, 0.50, 0.75, 1.00}** per trained model, from the existing
  `_mimic_tangent_candidates/` conditioners (`0.00` uses the unperturbed
  `single_table/gen/cond_z.npy`). Missing candidates are skipped and reported, never
  substituted.
- **Fixed across the sweep**, identical to the AIDS/WBCD sweep: `--knn-k 5`, k_pca 50,
  rank_cap 8, var_cutoff 0.9, epochs-vae 4000 / gnn 1000 / diff 10000, seed 42,
  `--deterministic`, `--nan-strategy error`. The VAE and GNN are **reused, not retrained**
  (`--retrain-vae` left off): `beta_train` affects diffusion training only, so retraining
  them would add cost and variance without changing the treatment.

**Cost:** ~2.8 h training per value (≈17 min per 1000 diffusion epochs on 140,821 rows),
plus ~8 min sampling and ~15 min measurement. ≈3.1 h per value, ≈15 h for the full grid.
Each value is trained, sampled and measured to completion before the next begins, so a
partial sweep yields complete rows rather than a partial grid.

## Declared acceptable outcomes

- **No grid point reaches ρ ≥ 0.50.** Reported as failed; the §4.0 split stands.
- **A point reaches ρ ≥ 0.50 but not the fidelity bound.** Reported as partial: privacy
  matched, fidelity still behind TabSyn, with the achieved values stated.
- **Fidelity collapses at large `beta_train`.** Reported with the value at which it occurs.
- **The grid is not extended after seeing results within this round.**

## Standing constraints carried over

- Any operating point selected from this sweep must be multi-seeded before it is reported
  as a headline. MIMIC's seed spread at β = 1.00 is sd 0.0004 (n = 5), so this is expected
  to be cheap here, unlike on AIDS (sd 0.0365).
- No per-dataset hyperparameter values: a `beta_train` that works on MIMIC but not on
  AIDS/WBCD/TCGA is a negative result for the general product, not a MIMIC setting.
- Privacy is reported with the dispersion diagnostic (median distance ratio, zero-distance
  fraction), never as a scalar alone.
```
