## Supplementary Data S1 for "Revisiting TabGraphSyn: training boundaries and record-level conditioning in synthetic clinical data evaluation": MIMIC_BASELINES_DECLARATION.md

```
# MIMIC baselines: pre-run declaration (frozen 2026-09-29, before full training)

Scope: fill the four missing MIMIC cells (CTAB-GAN+, TabDDPM, CTGAN, TabDiff). **Per the PI's decision of 2026-09-29, only the three short runs (CTAB-GAN+, TabDDPM, CTGAN) are launched now; TabDiff is prepared but not run.**

These are **new runs with documented, chosen configurations, not reproductions** of the published baseline rows. No per-cohort published configuration exists for MIMIC; several source notebooks are marked by the PI as not confirmed to be the code that produced the final synthetic data; and the CTGAN notebook does not reproduce its own output (the training cell saves `survival_TCGA_ctgan_3.bin`, the generation cell loads `survival_TCGA_ctgan.bin`, and the training code for the loaded checkpoint was never recovered).

## Common to all models
| item | value |
|---|---|
| training input | `src/data/processed/MIMIC/MIMIC/train.csv`, 140,821 rows x 22 cols, md5 `daa1cf5328a680d66231fe292e899c16` (contains `"?"`, no NaN) |
| holdout | `test.csv` md5 `db6467f23ece94e60e95f5883cede43e`; `idx.npy` md5 `1059e67026b8ced0089fbb7ef7106c78`; never used for training. Backed up to `/scratch/hcheng/split_backup_baselines/`; md5 compared after every model |
| rows generated | 156,468 for every model |
| output | `src/data/synthetic/MIMIC/SingleTable/baseline_<model>/MIMIC.csv`, header identical to `single_table/MIMIC.csv` (22 columns + `id` = row counter 0..156467) |
| missing categories | the model's `"?"` level (TabDiff: `"nan"`) in `insurance`/`language`/`marital_status` is written as an empty cell (NaN), matching `single_table` and the real side of the measurement (`original/MIMIC.csv`). Faithful mapping only; no NaN injected |
| other post-processing | column reorder; `hospital_expire_flag`/`event` cast to int. `age` and `time_to_event_days` are written exactly as produced (not rounded) |
| verification (`finalize.py`) | header match; 156,468 rows; NaN only in the three columns above; categorical levels a subset of the training levels (NaN counted as `"?"`); reported per-column missing rate; splits md5 unchanged |
| hardware / node | c0250, A100 80GB (our GRES IDX 1), interactive job 40609518 |

## Environments
- `~/envs/synthcity` (CTGAN, TabDDPM): **isolated** venv on the `tabgraphsyn` interpreter (Python 3.10.18); no system site-packages (the base env's torchaudio/torch_cluster, built for torch 2.0.1, segfault under torch 1.13.1). synthcity==0.2.10 installed `--no-deps` on top of all its declared requirements except `be-great` (whose numpy>=1.24.2 contradicts synthcity's numpy<1.24; only the GReaT plugin needs it; the `goggle` plugin is also disabled because torch_geometric is absent). pip 24.0 (older xgbse metadata is rejected by pip>=24.1). Resolved key versions: torch 1.13.1+cu117, numpy 1.23.5, pandas 1.5.3, scikit-learn 1.2.2, xgboost 1.7.6, opacus 1.4.0, lifelines 0.27.7, pydantic 1.10.13. Constraints file: `synthcity_constraints.txt`; full freeze: `synthcity_venv_freeze.txt`.
- `~/envs/tabdiff` (TabDiff, CTAB-GAN+): venv with `--system-site-packages` on `tabgraphsyn` (torch 2.0.1+cu118, numpy 1.26.4, pandas 2.3.2, sklearn 1.4.2) plus imbalanced-learn 0.14.2, ml_collections, prdc, kaleido, wandb 0.17.3 (the yaml's pin). `tomli` 2.4.0 vs the yaml's 2.0.1, recorded but not changed. `tabgraphsyn` itself is not modified.

## Per-model configuration
### CTAB-GAN+ (`baseline_ctabgan_plus`)
- Code: `baseline_models/ctabgan_plus/model` unmodified; runner `run_ctabgan.py`.
- `categorical_columns` = gender, race, insurance, language, marital_status, admission_type, admission_location, hospital_expire_flag, event (9); `general_columns` = all 13 numeric columns; `integer_columns=[]`; `log_columns=[]`; `mixed_columns={}`; `non_categorical_columns=[]`; `problem_type={None: None}`; `test_ratio=0`, so all 140,821 rows are used.
- These are the PI's settings verbatim (TCGA and WBCD notebooks), with **one declared deviation**: the PI's rule is "categorical = object/bool dtype". On MIMIC the two binary clinical flags are stored as int64, so the literal rule would model them as continuous. We keep them categorical because this reproduces the PI's semantics (TCGA's `event_dss` was a bool column, was treated as categorical, and kept its 2 values).
- Synthesizer defaults: 150 epochs, batch 500, random_dim 100, num_channels 64. 156,468 rows sampled directly with `synthesizer.sample(156468)` followed by `inverse_prep`.
- Seed: global `random`/`numpy`/`torch` seeds set to 42. CTAB-GAN+ exposes no seed and no deterministic mode; **determinism: not available**.
- Expected (a result, not a bug): a continuous general transform cannot reproduce `time_to_event_days`' 79.07% point mass at 365, so a large KS penalty on that column is expected. For the constraint check only, `time_to_event_days` is rounded to the nearest integer.

### TabDDPM (`baseline_tabddpm`), synthcity `ddpm`
- The TCGA configuration: plugin defaults (lr 0.002, weight_decay 1e-4, batch 1024, 1000 timesteps, cosine schedule, mlp with default `model_params`, dim_embed 128, quantile continuous encoder, validation_size 0) with `is_classification=False`.
- `n_iter=2400` **epochs** (in synthcity, `n_iter` counts epochs). Invariant matched: gradient steps. TCGA = ceil(10483/1024)=11 steps x 30,000 = 330,000; MIMIC = ceil(140821/1024)=138 steps x 2,400 = 331,200. Matching epochs (30,000 epochs = 4.14M steps) is infeasible.
- Fits all 140,821 rows. `GenericDataLoader` default target column = `event`; with `is_classification=False` there is no conditioning.
- Seed: `random_state=42` for fit and generate. This deviates from the PI, who used the default 0 (MIMIC seed SD of the privacy statistic, measured: 0.0004). synthcity seeds the global RNGs; cuDNN determinism is not enforced, so **determinism: partial**.

### CTGAN (`baseline_ctgan`), synthcity `ctgan`
- Plugin defaults (generator and discriminator 2x500, lr 1e-3, weight_decay 1e-3, batch 200, gradient penalty 10, encoder_max_clusters 10) with `n_iter=1000` epochs as an upper bound.
- Default early stopping kept: `patience_metric=detection_mlp`, evaluated every 50 epochs, minimum 100 epochs, patience 5. It cannot be disabled through the plugin's public API (the plugin replaces `None` with the default metric).
- **Unequal-arm exception (declared):** the plugin holds out 20% of its input for early stopping, so CTGAN fits **112,656** rows (28,165 used internally for validation; the holdout is not touched). The other models fit 140,821 rows, so CTGAN is at a fidelity disadvantage. The direction of any effect on the privacy statistic is **not established** and is not claimed. The split uses the global numpy RNG; the counts reported are those the run actually records.
- Checkpoint selection minimises `detection_mlp` on the internal validation set. No other generator here is selected on a detection criterion, which gives CTGAN a built-in edge on detection-type fidelity metrics. This is stated here because the manuscript reports detection similarity.
- 564 steps/epoch, so at most 564,000 steps. Seed: `random_state=42` for fit and generate (the PI used 0); **determinism: partial**.

### TabDiff (`baseline_tabdiff`): prepared, NOT run (PI decision)
- Unmodified upstream code copied to `/scratch/hcheng/mimic_baselines/tabdiff_run` (sha256 of all 31 files identical to `baseline_models/tabdiff`).
- `data/Info/MIMIC.json`: `task_type=binclass`, target `hospital_expire_flag` (idx 8, the project's declared target and the TSTR column); 13 numeric (incl. `time_to_event_days`) + 8 categorical (incl. `event`) + 1 target = 22; `test_path` = the project holdout, so all 140,821 rows are used for training. `process_dataset.py` has been run: train 140,821, test 15,647; `"?"` was renamed to `"nan"` (2,628 / 469 / 7,627).
- Planned: the upstream default of 8000 epochs (2.97 s/epoch measured, about 6.6 h); `--deterministic` pins seed 0 in upstream code; best-EMA checkpoints are saved only after epoch 4000.

## What counts as a failed run vs a poor-but-valid result
Failed (reported as a failure; not tuned):
1. Crash or NaN loss.
2. Output fails `finalize.py`: wrong row count or header, NaN outside the three allowed columns, or categorical levels outside the training support.
3. A degenerate generator: any categorical column collapsed to one level when the training data has more than one, or constant numeric columns.
4. The splits' md5 changes.

Poor-but-valid (reported as the result): bad marginals or KS (for example CTAB-GAN+ on `time_to_event_days`), high violation rates for the survival constraints, missing-rate mismatch, low TSTR, or a privacy statistic outside [0.245, 0.498]. **No re-tuning after seeing results.**

## Measurement plan
- `bmeas_baselines.py`: a copy of `/scratch/hcheng/bmeas_par.py` (md5 `ad5c29fb...`) with two lines changed: run list = the given labels, and the output CSV path. It reports rho_half (+SE), zero_dist_pct, median_dist_ratio, ks_mean, corr_rmse and tstr_auroc (target `hospital_expire_flag`).
- `finalize.py` adds, per model:
  - constraint violation rates: `event != (round(time)<365)` (train 0.013%), and `hospital_expire_flag=1 & event=0` (train 0);
  - per-column missing rates against train (1.866 / 0.333 / 5.416 %);
  - the share of rows with `time_to_event_days` at 365 and at 0.
- The eval suite's built-in `compute_mia` is not reported. The MIA families (`privacy_mia_fixed.py`, `miaept_run3.py`) follow after the fidelity/privacy pass.
```
