## Supplementary Data S1 for "Revisiting TabGraphSyn: training boundaries and record-level conditioning in synthetic clinical data evaluation": P1_DECLARATION_2026-10-30.md

```
# 冻结声明 P1：会议证据的补充分析（2026-10-30，节点 c0242）

写于以下任何一项计算之前。写完计算哈希并上传集群，之后不再改动。

**本轮全部为"只报告"，不做任何新判定，不改变 PH / PH2 / BB 的既有结论。**
不训练任何模型（扩散、VAE、GNN 一律不训）。只读取已有的合成数据、检查点和结果表。
P1 里没有任何新指标：所用的量全部来自之前冻结过的声明，只是换了一种呈现方式或换了一组输入。唯一的例外是第 4 项的 R²(c→z)，那是用户点名要求的诊断量，它的定义写在下面，先于计算。

数据来源（已存档，哈希见 `archive_2026-10-13/`）：`ph2_results.csv`（PH 与 PH2 全部运行，含 `delta`）、`ph2_E1_*.csv`、`ph2_miaept.csv`、`bb_results.csv`。
分辨率常数与 PH2 声明相同：距离攻击 TCGA 0.0501、AIDS 0.1170、MIMIC 0.0137；MIA-EPT MIMIC 0.0128。

---

## 1. Δ 对 TSTR 增益散点图（带 bootstrap CI）

- **点**：TCGA 和 AIDS 上修复后管线中每个已收敛的臂。包括 anc、idrand、idzlat、ph_h_rule、ph_z_rule、ph_k128、ph_k512、ph_k2048（仅 TCGA）、ph_h_K1，以及原始管线的 orig_anc。nocond 是参照点 (0, 0)。
- **x 轴**：臂内各种子 Δ 的均值除以本队列的分辨率。Δ 的定义与 PH2 相同，为 excess 减去 nocond 的 excess 均值。
- **y 轴**：TSTR-holdout 的臂均值减去 nocond 的均值。
- **CI**：在臂内和 nocond 内分别对种子做有放回重抽样，B = 10000，随机种子 0，取 2.5% 和 97.5% 分位数。每臂只有 3 个种子，所以 bootstrap 均值最多只有 10 个不同取值，CI 很粗。图注里会写明这一点。
- **只报告**：两队列各自的 Spearman(x, y)。

## 2. E1 阶梯图

- TCGA 和 AIDS 各一个面板。x 轴为 K（对数刻度），K=1 和 K=n（锚定）放在两端。
- 两个 y 轴面板：Δ / 分辨率，以及 TSTR-holdout。
- 每个种子画一个点，并画出均值和 bootstrap 95% CI（方法同第 1 项）。另加 nocond 的 ±1 sd 带。

## 3. E2 配对图

- 对 TCGA 和 AIDS，同一种子的原始管线（orig_anc）与修复后管线（anc）用线连接。
- 三个面板：Δ / 分辨率、TSTR-holdout，以及原始管线的旧口径 TSTR 对 TRTR。旧口径只在原始管线一侧有测量，因为修复后一侧由 `ph_eval.py` 评估，没有算旧口径。
- 配对差值和配对 t 检验的 p 值只报告，n = 3。

## 4. 各臂的可解码性 R²(c→z)

- **定义**：c_i 是训练时第 i 个训练行对应的条件向量，z_i 是该行的 VAE 潜变量（`train_z.npy`，去掉 token 0 后展平），每一维按训练行标准化。
  - **主指标**：用 RidgeCV（alphas = {0.1, 1, 10, 100, 1000}）从 c 预测 z。KFold(5, shuffle, random_state=0) 得到折外预测，R² 取各维 R² 的均匀平均。
  - **次指标（只报告）**：KNeighborsRegressor(k=10)，同样取折外预测。
- **各臂的 c**：
  - **anc / orig_anc**：`cond_train_z.npy`。行数等于训练行数时直接使用；等于全表行数时取 `idx[:n_train]` 对应的行；两者都不是就记为"无法评估"。
  - **idrand / idzlat**：各自的 `cond_train_z.npy`。
  - **p(h) 各臂（kmeans K、h_rule、z_rule、K1）**：c_i = `mu[c[i]]`，即该行所属分量的均值，取自 `ph_gmm.npz`。训练时每次抽样都是该分量里的一个随机点，所以分量均值就是 c 里关于行 i 的全部可解码信息。
  - **nocond**：c 为常数，R² 按定义取 0，不做计算。
- **队列**：TCGA 和 AIDS 取种子 42、123、456；MIMIC 取已有的 s42 臂（anc、ph_h_K8、ph_z_rule）和裁剪臂 ph_h_rule_gc（三个种子）。
- **预测（PH2 的"内容而非身份"假说）**：在 TCGA 上按臂均值计算，Spearman(R², Δ) > 0；idrand 的 R² ≈ 0；idzlat 的 R² 最高。不满足就如实报告为与假说不符。

## 5. MIMIC MIA-EPT 诊断

- **5a 阳性对照规模核对**：`ph2_miaept.py` 在 MIMIC 上把预测器的训练集下采样到 20,000 行（`syn.sample(20000, random_state=42)`），成员集由 `RandomState(42).choice(tr_idx, 7823)` 抽取。
  - 计算以下两个比例：阳性对照（逐字复制）的这 20,000 行里包含多少成员；锚定臂中，以成员为条件生成的合成行（经 `gen/cond_idx.npy` 映射）有多少落入它的 20,000 行。
  - 公平下采样的期望比例是 20000/140821 = 14.2%。
- **5b 全量重跑**：去掉 MIMIC 的 PRED_CAP，用全量合成集训练属性预测器，跑以下三项：anchored `anc_s42`；阳性对照（逐字复制）；`nocond_s123`（参照臂，不加它就无法解读 anchored 的结果）。
  - 实现上唯一的改动是给 RandomForest 设置 `n_jobs`。sklearn 的结果在固定 random_state 下与 n_jobs 无关，数值不变。
  - 判读用的常数沿用 PH2：MIA-EPT 分辨率为 0.0128。

## 6. MIMIC 换不饱和目标重算 TSTR

- **背景**：现行目标 `hospital_expire_flag` 的 TRTR 约为 0.998。`event` 和 `time_to_event_days` 是入院后的结局列，按列语义判断，它们会泄露这个目标。
- **主目标（先验指定）**：`hospital_expire_flag`，特征中去掉 `event` 和 `time_to_event_days`。
- **次目标（全部报告，不做挑选）**：2 到 11 个水平的 object 列，即 gender、insurance、marital_status、admission_type、admission_location。每个目标都用其余全部列作特征。缺失的类别作为一个水平保留；如果目标本身缺失，该行不参与。
- **饱和标记**：TRTR-holdout > 0.95 的目标标为"饱和"，仍然报告。
- **方法**：沿用 `ph2_eval.tstr_holdout`。在真 holdout 上评估，学习器为 `_tstr_classification`（RF100，seed 42，多类时用 ovr AUROC）。
- **合成集**：
  - 修复后管线：anc_s42、nocond_s123、nocond_s456、nocond_gc_s42/123/456、ph_h_rule_gc_s42/123/456、ph_h_K8_s42、ph_z_rule_s42；
  - 干净的 TabSyn：tsyn_s456（唯一收敛的种子）；
  - 原始管线：single_table、mimic_tangent_b100_s42；
  - 基线：tabdiff、tabddpm、ctgan、ctabgan_plus；
  - 阳性对照：逐字复制的训练集。
- **预先指定的对比（只报告）**：ph_h_rule_gc 对 nocond_gc，三个种子对三个种子，Welch 双侧检验；anc_s42 对 nocond（s123、s456）只给描述统计。

## 不做的事

不新增方法族，不新增 MIMIC 训练，不在看到结果后增减臂、目标或指标。任何偏离都在结果文档里逐条记录，并注明发生在什么时点。
```
