## Supplementary Data S1 for "Revisiting TabGraphSyn: training boundaries and record-level conditioning in synthetic clinical data evaluation": PH2_DECLARATION_2026-10-11.md

```
# 冻结声明 PH2：诊断论文的补充证据（2026-10-11，节点 c0253）

本文件写于任何新运行之前，写完后计算哈希，之后不再改动。

## 0. 本轮不改变什么

- **10-09 的判定 V（TCGA 效用）不通过，这一点保持不变，本轮任何结果都不会改变它。**
- 本轮的目的不是挽救"图条件化让生成器更好"这一主张，而是为诊断论文（方案 A）补证据。
- E1 中如果出现"膝点"，只是探索性观察。要把它当作产品主张，必须另写一份确认性预注册，换种子重做。

## 1. 共同设置

- **运行环境：** 修复后的管线（`/scratch/hcheng/tgs_fix`，只用训练行），复用 10-08 的 VAE 和 GNN（`anc_s42`、`anc_s123`、`anc_s456`）。
- **训练轮数：** 生产默认值（VAE 4000、GNN 1000、扩散 10000，早停相同）。
- **测量：** 与 `ph_eval.py` 相同（距离攻击、对照、保真度、TSTR-holdout、DCR），新增旧口径 TSTR（`compute_tstr` 全表重切）。
  - excess = 攻击 AUC − 对照 AUC。
  - Δ = excess − 同队列已收敛无条件种子的平均 excess（TCGA 0.0126，AIDS 0.0120，MIMIC 0.0036，来自 10-09 的表）。
  - 95% 分辨率：TCGA 0.0501，AIDS 0.1170，MIMIC 0.0137。
- **发散判据（新增，写在看结果之前）：** 一个扩散训练如果最佳损失出现在第 200 个 epoch 之前，或者早停时损失 > 0.9，就判为发散，剔除，不近似。

## 2. 实验

### E1 剂量-反应：条件粒度 K（TCGA、AIDS）
- **臂：** `ph_k{K}_s{S}`。
  - 分区：在 h 空间做 KMeans（n_init=3，random_state=42）。规则 K 的 GMM 在 K 很大时数值不稳定，所以本实验统一改用 KMeans，并声明这一改动。
  - 分区后，每个分量的 μ 和 Σ（样本协方差 + 1e-4·I）照常在 h 空间计算，训练和采样流程与 10-08 的 p(h) 相同。
  - 最小分量行数 M=2：单行的分量并入最近的质心。
- **网格：** TCGA K ∈ {128, 512, 2048}；AIDS K ∈ {128, 512}。种子 S ∈ {42, 123, 456}，S 对应同种子的 GNN。
- **端点（已有，不重跑）：** K=1（`ph_h_K1_s42`）、规则 K（`ph_h_rule`）、K=n（`anc`）、无条件（`nocond`）。
- **预测：**
  - 在 K 的阶梯 {1, 规则, 128, 512, 2048, n} 上，平均 Δ 随 K 单调上升，Spearman ρ > 0；
  - 平均 TSTR-holdout 也随 K 单调上升，ρ > 0；
  - 两者走在同一条前沿上。
- **膝点（探索性）：** 某个 K 同时满足"平均 Δ ≤ 分辨率"和"TSTR-holdout 显著高于无条件"（单侧 Welch p < 0.05，3 对 3）。只报告，不能改变判定 V。

### E2 孪生掩蔽的配对演示（TCGA、AIDS）
- **臂：** `orig_anc_s{S}`。使用**未修改的原始管线**，放在副本 `/scratch/hcheng/tgs_orig` 里，CLI 设置和种子与修复后的 `anc_s{S}` 完全相同。
  - S=42 完整重训；S=123、456 复用 S=42 的 VAE，结构和修复后一致。
  - 原始代码共用一个 GNN 目录，所以每个队列内的三个种子按顺序跑。
- **对照：** 修复后的 `anc_s{S}`（已测）。
- **预测：**
  - (i) `orig_anc` 全量输出的 |Δ| ≤ 分辨率，即攻击被掩蔽；
  - (ii) `orig_anc` 的旧口径 TSTR 超过旧口径 TRTR 上限。
  - 在 TCGA 上 (i) 和 (ii) 同时成立，即为证实。

### E3 身份通道的普遍性（TCGA、AIDS）
- **臂：** 逐行锚定条件，但条件向量不来自图：
  - `idrand_s{S}`：每一行一个固定的随机高斯码，按维度匹配 h 的均值和标准差，不含该行的任何内容信息；
  - `idzlat_s{S}`：每一行用它自己 VAE latent 的 PCA-64（标准化），同样匹配 h 的尺度。
- 采样时对每个训练行使用它自己的条件（与 `anc` 相同的锚定采样方式）。种子 S ∈ {42, 123, 456}。
- **预测：**
  - `idrand` 的平均 Δ > 分辨率，即只有身份、没有内容就足以泄漏；
  - `idrand` 的平均 TSTR-holdout > 无条件。
  - 如果 `idrand` 不泄漏，则"条件 = 身份"这个机制需要重审，并原样报告。

### E4 MIMIC 的判定 P（梯度裁剪后重跑）
- 10-09 有 4 个运行发散。本轮在训练里加入梯度范数裁剪（`clip_grad_norm_` = 1.0），这是对生产设置的偏离，已声明。
  - 裁剪**同时**作用于两个配对臂：`ph_h_rule_gc_s{42,123,456}` 和 `nocond_gc_s{42,123,456}`。
  - p(h) 使用 `anc_s42` 的 GNN 条件嵌入（与 10-08 相同）。
- **判定规则：** 与 10-08 声明的 P 完全相同，用的是配对的裁剪臂：
  - `ph_h_rule_gc_s42` 的 Δ（相对 `nocond_gc_s42`）≤ 0.0137；
  - KS ≤ KS(`nocond_gc_s42`) + 0.005；
  - corr ≤ corr(`nocond_gc_s42`) + 0.005。
  - 另外报告三个种子的平均值。
- 裁剪后仍然发散的运行，按 §1 的判据剔除并报告。

### E5 第二族攻击 MIA-EPT（CPU）
- **对象：** 修复后管线的输出。
  - TCGA、AIDS：`anc_s42`、`nocond_s42`、`ph_h_rule_s42`；
  - MIMIC：`anc_s42`、`nocond_s123`、`ph_h_K8_s42`、`ph_z_rule_s42`（只用已收敛的运行）；
  - 每个队列一个逐字复制阳性对照。
- **攻击代码：** `miaept_run3.py`，原样使用，包括其已声明的 6 处偏离，只改输入路径。
- **预测：** `anc` 的 excess AUC 超过 MIA-EPT 分辨率（MIMIC 0.0128，AIDS 0.1097；TCGA 按同一 Hanley–McNeil 公式由每类样本量计算）；`nocond` 和 p(h) 的 excess AUC 在分辨率以内。
- 如果阳性对照没有点亮，该队列的 MIA-EPT 结果作废。

## 3. 汇总

所有运行结束后，脚本自动写出 `ph2_summary.txt`。各节的结论都由上面写定的规则机械地得出，不做事后解读。
```
