## Supplementary Data S1 for "Revisiting TabGraphSyn: training boundaries and record-level conditioning in synthetic clinical data evaluation": PH_DECLARATION_2026-10-08.md

```
# 冻结声明：训练期 p(h)，修复后管线，四队列重训（2026-10-08，节点 c0244）

在任何正式结果产生之前写定。只有 WBCD 上 40 epoch 的冒烟测试跑过，那组数字只用来检验流程能否跑通，不作为结果。
本声明落盘后不再改动。所有执行都在 `/scratch/hcheng/tgs_fix` 副本里进行，原仓库不写入。

## 1. 管线

- **修复后管线**（`train_only_fix.diff` + `fix_patch2.py`）：
  - kNN 图、条件器池、GNN 监督目标、扩散训练集：只用训练行；
  - VAE 的模型选择和学习率调度：用训练行内部 10% 做验证；
  - holdout 在训练和采样中不参与任何一步。
- 每个队列在 `anc_s42` 里重训一次 VAE。所有臂通过符号链接共享这个 VAE（这是声明过的共享）。
- 训练轮数一律用生产默认值：VAE 4000、GNN 1000、扩散 10000，早停与生产设置相同。

## 2. 臂

| 臂 | 训练时的条件 | 采样时的条件 | 作用 |
|---|---|---|---|
| `anc_sS` | h_i（逐行，即 K→n） | 训练行的 h_i | 修复后管线的内部阳性对照，检验条件通道泄漏 |
| `nocond_sS` | 无 | 无 | 干净的无条件对照 |
| `ph_h_rule_sS` | h̃ ~ N(μ_c(i), Σ_c(i))，分区来自 h 空间 GMM，每个 batch 重新抽 | h̃ ~ Σ π_k N(μ_k, Σ_k) | **主臂** |
| `ph_z_rule_sS` | 同上，但分区来自 z 空间（标准化后 PCA-64）的 GMM；条件统计量仍取 h 空间的 | 同上 | 图消融：两臂只差在"哪些行分在一起" |
| `ph_h_K1_s42` | K=1 | K=1 | 合理性检查，应当约等于无条件 |
| `ph_h_K8_s42`（仅 MIMIC） | K=8 | K=8 | 次要网格点，只报告 |

- **K 规则（全局）：** K = min(K_lik, ⌊n_train / M⌋)，M = 100。
  - K_lik 在训练行条件嵌入的 90/10 内部切分上，按 held-out 似然从 {1, 2, 4, 8, 16, 32} 里选。
  - GMM 设置：full 协方差，reg_covar 1e-4，random_state 42。
  - 拟合后，如果有分量的行数 n_k < M，就把最小的那个不足分量并入其他分量，重复到全部 n_k ≥ M。实际用到的 K 记为 K_eff。
- **采样时的真实条件不可达：** 生成用的条件只从先验抽取。训练行的条件器文件会被移出运行目录。

## 3. 种子

- **AIDS、TCGA、WBCD：** S ∈ {42, 123, 456}。
  - 每个种子独立重训 GNN 和扩散（`anc_s123`、`anc_s456` 共享 VAE，各自重训 GNN）。
  - p(h) 臂使用同一种子的 GNN 条件嵌入。
  - 无条件臂按种子重训扩散。
- **MIMIC：** 只跑 S=42（时间所限）。另外加两个只重训扩散的种子（123、456），GNN 来自 `anc_s42`。这两个种子标为"扩散种子重复"。

## 4. 测量

`ph_eval.py`：

- 攻击、对照、TSTR 的实现与 `FAST_CHECK_FROZEN_PARAMETERS` 中的 `measure` 完全一致。
- **距离攻击：** 成员 = 训练集，非成员 = holdout 的前 1/3；对照：holdout 后 1/3 对前 1/3。
  - 超出值 excess = AUC − 对照 AUC。
- **保真度：** KS 均值和相关 RMSE，分别对训练集和对 holdout 计算。
- **效用：** TSTR-holdout，即在合成数据上训练、在项目 holdout 上测试。
- **DCR：** 合成行到最近训练行的距离，报告中位数、5% 分位数和零距离比例。
- **95% 分辨率**（Hanley–McNeil，两臂差）：WBCD 0.2071、AIDS 0.1170、TCGA 0.0501、MIMIC 0.0137。
- **主判攻击族：** 距离攻击。MIA-EPT 是 CPU 重活，不在本轮自动链里；回来后在 MIMIC 上补跑，作为旁证。

## 5. 判定规则（自动执行，结果写入 `ph_decision.txt`）

Δ(臂) = excess(臂) − excess(`nocond`，同一种子)。

- **V0 合理性检查**（AIDS、TCGA）：|KS(K1) − KS(nocond)| ≤ 0.01，且 |TSTR(K1) − TSTR(nocond)| ≤ 0.02。不满足就判为"实现问题"，其余判定一律搁置。
- **L 泄漏阳性**（MIMIC）：Δ(`anc_s42`) > 0.0137。不满足就标注为"修复后逐行条件本身不泄漏，机制需要重审"，但 P 照常判定。
- **P 隐私 + 保真**（MIMIC 决定）：`ph_h_rule_s42` 同时满足以下三条：
  - Δ ≤ 0.0137；
  - KS ≤ KS(nocond) + 0.005；
  - corr ≤ corr(nocond) + 0.005。
- **V 价值**（TCGA 决定）：TSTR-holdout 上 ph_h_rule 的 3 个种子对 nocond 的 3 个种子，均值差 > 0，单侧 Welch p < 0.05，并且 ph_h_rule 的平均 Δ ≤ 0.0501。
- **G 图贡献**（TCGA，只报告）：ph_h 对 ph_z 的 TSTR-holdout 均值差，附 Welch p。

| P | V | 结论 |
|---|---|---|
| 过 | 过 | 继续：补 MIA-EPT、MIMIC 多种子，进入论文全量运行。G 决定贡献怎么写：图，还是簇条件扩散 |
| 过 | 不过 | 隐私修好了，但相对无条件没有价值。作为产品主张证伪，和 PI 讨论 |
| 不过 | — | 规则 K 下的 p(h) 隐私不过。报告 K_eff 和 K=8 的结果，不事后改 M。和 PI 讨论 |

- AIDS 和 WBCD 的分辨率太粗，不参与 P 的判定，只报告。WBCD 的隐私一栏标"分辨率不足"。
- 这一轮是 3–4 天预算里的第 1 天。同一组设定不会因为看到结果而扩展网格。
```
