## Supplementary Data S1 for "Revisiting TabGraphSyn: training boundaries and record-level conditioning in synthetic clinical data evaluation": PREREGISTRATION_2026-09-14.md

```
# TabGraphSyn — Pre-registration of hyperparameter selection rules

**Frozen at:** 2026-09-14 (UTC). Committed before any new training run of this round.
**Scope:** neighbourhood size `k` and tangent scale `β` for all datasets (WBCD, AIDS, TCGA, MIMIC).
**Status:** binding. Any deviation must be reported as a deviation, not as a revision.

This document exists so that `τ` and `ρ*` cannot later be described as chosen after
seeing outcome numbers. No privacy metric was consulted in setting any constant below.

---

## 1. Neighbourhood size `k` — Rule R

**Grid.** `k ∈ {5, 10, 20, 30, 50}`, identical for every dataset.

**Lower bound justification.** `k = 5` is the pre-existing production default of this
codebase: it is the standard parameter set recorded at the 2026-03-26 group meeting
(`seed=42, K=5, conditional`) and the value used in the IEEE submission version. The
bound is inherited from work that predates this analysis; it is not selected by us.

The `k = 3` runs already on disk are retained and reported in the appendix, annotated
"below the published default; outside the pre-registered grid." They are excluded from
Rule R by the bound above, not by any property of their results.

**Selection criterion.** Let `M(k)` be the *conditioner holdout MSE*: the mean squared
error between the graph conditioner's output and the VAE latent, evaluated on the
conditioner's internal validation node set, **at the best-validation epoch** — i.e. for
the model that is actually saved (`model = best_model` in
`src/relgdiff/embedding_generation/embeddings.py`), not the final epoch.

Rule R selects

    k* = max { k in grid : M(k) <= (1 + τ) * min_{k' in grid} M(k') }

**Global constant.** `τ = 0.10`, single value for the whole paper, all datasets.
Sensitivity over `τ ∈ {0.05, 0.10, 0.15, 0.20}` is reported in the appendix; the headline
uses `τ = 0.10` only.

**Declared acceptable outcomes.** `k* = 5` is an acceptable result. Rule R is not
required to produce a large `k`; it is required to produce a value we did not pick. If a
dataset's `M(k)` is minimised at the grid lower bound and no larger `k` falls within `τ`,
`k* = 5` is reported as such.

**Rationale for the criterion.** `M(k)` is a pure fidelity quantity measured on the
conditioner alone. It does not read any privacy metric, any synthetic sample, or any
downstream utility score.

## 2. Tangent scale `β` — specification, not criterion

`β` is **not** selected by a criterion. A target is **declared as the privacy
specification**, and `β` is whatever value realises it.

**Specification.** Synthetic rows shall sit as far from the training rows as genuine
holdout rows do. Formally, the corrected DCR — with ties counted as one half —
shall equal

    ρ* = 0.500

**Estimator (ties-as-half variant).** With `d_ho[i]` the distance from holdout row `i`
to its nearest training row, and `d_sy[j]` the distance from synthetic row `j` to its
nearest training row, both in the shared encoded space:

    rho = mean( 1[d_ho < d_sy] + 0.5 * 1[d_ho == d_sy] )

over `m = 10` bootstrap resamples of the synthetic set to the holdout cardinality
(`seed = 42`), matching the resampling already used for the corrected scale. Ties are
counted as one half so that the estimator is well defined on distance distributions with
an atom at zero (WBCD: >50% of synthetic rows at zero distance).

**Feasible region.** `β ∈ [0, 1]`, solved by bisection.

**If unreachable.** If no `β ∈ [0, 1]` attains `ρ*`, report the specification as
unreachable together with the attainable optimum and the `β` that achieves it. This is
a quantitative statement derived from the rule; the dataset is not dropped from any
generality claim on that basis.

**Acknowledged circularity.** `ρ*` is a monotone transform of the corrected DCR
(Spearman = 1.0 across the measured `β` sweep on AIDS). This is intentional: the target
is the specification of the privacy goal, not an independent selection criterion. No
claim of criterion/metric independence is made for `β`.

## 3. Consequence for the paper's primary comparison

Because DCR becomes a specification, it cannot also serve as the headline privacy
result. The primary comparison mode is **matched-privacy fidelity comparison**: every
method is calibrated to the same `ρ*`, and only fidelity is compared thereafter. The
nine hardcoded acceptance thresholds are withdrawn from the headline (retained for
provenance alongside the old scale).

Headline privacy numbers are drawn only from quantities that are **not** monotone
transforms of `ρ*`: zero-distance row fraction, NRS, left-tail 1% risk, avatar NNDR,
and the single strict DOMIAS evaluation on AIDS.

## 4. Execution order (frozen)

1. AIDS, WBCD at `k ∈ {5, 50}`
2. TCGA at `k ∈ {5, 50}`
3. Freeze `τ` and the text of Rule R
4. MIMIC: run `k = 5` once, report wall-clock time, **then** declare either the full grid
   or the sub-grid `{5, 30, 50}`. The sub-grid must be declared before any MIMIC `M(k)`
   value is inspected. Narrowing the grid after seeing an MSE is not permitted.

MIMIC enters last so that it serves as out-of-sample evidence for whether the rule
generalises.

## 5. Driver equivalence check (binding, pre-declared)

The GNN-only driver used for the new `k` cells must reproduce the existing grid's scale
before any new cell is accepted. Acceptance criterion, fixed in advance:

    AIDS, k = 30: driver best-validation MSE must match the logged value 0.08443
    with relative deviation <= 1e-3.

On failure the run stops and the mismatch is reported. Parameters are not adjusted to
close the gap.

## 6. Standing reporting constraints

- Both DCR scales reported side by side; neither silently replaces the other.
- Any membership-adjacent result computed on existing checkpoints carries the
  supervision-index contamination caveat: the conditioner's supervision set is a random
  90% of the **full-table** graph, so ~90% of dataset-holdout rows were supervised
  targets during conditioner training.
- The `2.9–6.4×` conditioner excess is a supervised-vs-unsupervised fitting ceiling. It
  is not a membership-inference result and is not to be described as one.
```
