## Supplementary Data S1 for "Revisiting TabGraphSyn: training boundaries and record-level conditioning in synthetic clinical data evaluation": MANIFEST_SHA256.txt

```
7691e89e6516c9501aa00ef43a5fa64902c64c878cc0bc50da84b2634f0325e5  README.md
71ae69db75ef6f6fe78c2905a13d962be422bceab8730c1d85eb62fb87919a42  code_evidence/P0_evidence_2026-10-30/bb_results.csv
dc7ac82212f1430e08848a1a37597152b757bc7b96eea0b6f2ca881f33977715  code_evidence/P0_evidence_2026-10-30/bb_summary.txt
7814603ecae44fc4543fc189cdf9855f13ccd2677d336dd7b4a5183b50d45107  code_evidence/P0_evidence_2026-10-30/p0/editable_install.txt
cb61ada483f605f260478fc7516de556c49f9c2fae074d0385310b360534d2de  code_evidence/P0_evidence_2026-10-30/p0/hunks.tsv
48f88fcaad2e7e3481e0f4a4b71cd8be71706611f514c918effe1c42bb2a6413  code_evidence/P0_evidence_2026-10-30/p0/loader_evidence.csv
25248b3d8c91a377ac69a4a41252d44a4badb781a083477c763a2a03f27c61ed  code_evidence/P0_evidence_2026-10-30/p0/loader_evidence_mimic.csv
37830062e819cba82adb42a3760a680dadb2aab4f7dc4a7ab93f962c3fba7e18  code_evidence/P0_evidence_2026-10-30/p0/loader_evidence_summary.txt
27442785b05534ce9f8f4c6c39a0c451f7cba5482a9c58487bd00efd69f7577e  code_evidence/P0_evidence_2026-10-30/p0/md5_fix_code.txt
18bb90409213a94251f141b3ce0ab32caa825a9d77f81d2909fe1b5142006230  code_evidence/P0_evidence_2026-10-30/p0/md5_orig_code.txt
18bb90409213a94251f141b3ce0ab32caa825a9d77f81d2909fe1b5142006230  code_evidence/P0_evidence_2026-10-30/p0/md5_repo_code.txt
8c0900e5b3597174242c9b97a7c7b95307d7e980b228750983605918d3a17f46  code_evidence/P0_evidence_2026-10-30/p0/md5_tabbaseline_code.txt
ceb8ce420fea7c34b0a99ddf7cf3db6e1610855b539162f959976ab25704104a  code_evidence/P0_evidence_2026-10-30/p0/md5_tsyn_clean_code.txt
2fe725e97badf3841cd55fe9e9b7927212c0bf4dcc4879ccb64a0fe336371463  code_evidence/P0_evidence_2026-10-30/p0/pip_freeze_tabgraphsyn.txt
9f2140fa64cd5931b6483261b3c309e9ec95b7dbb6c6f6dc344beeb722134d8c  code_evidence/P0_evidence_2026-10-30/p0/python_version.txt
8d2052e92b86ab2940ff7bf7607a294d227668243e4e26bf2cc0230330e20982  code_evidence/P0_evidence_2026-10-30/p0/repo_state.txt
20155deb6092c2d735140dc742a103796375888ea3af407bfa3ade288b1fa608  code_evidence/archive_2026-10-13_manifests.tar.gz
ca7065ec7542c6d0201ca281000480edd5b0503f76f646ef8fc034d5bdce4cd5  code_evidence/upstream_tabsyn/UPSTREAM_TABSYN_CHECK.md
54d12cc992d5f6b3f24663e4a88332c01c6d09fcd3422c4833f8cf6845ade3a9  code_evidence/upstream_tabsyn/commit.json
4af0f9ccdf3658504d3ea56b534f0d6669ecda553d1c2171686848dbf7bdfff7  declarations/english/BB_DECLARATION_2026-10-12_EN.md
856b4165a8fcd1046e10c3ca77f6759cdac774dfb85297cff60a1193fc4bfcbb  declarations/english/GM_DECLARATION_2026-11-05_EN.md
9d4eac8c8f4d7409cf101bfae57040db666c201a3c10eb14dce0a2abdce9d45d  declarations/english/P1_DECLARATION_2026-10-30_EN.md
2f07b1788acbdc9700014702b94e7a31889f4c16ee75a51f79835f93c7faeb47  declarations/english/PH2_DECLARATION_2026-10-11_EN.md
e3d8d9457851d8a2addfa20f6f48805b95c414aa543c3754b2a7b5acf06c573e  declarations/english/PH_DECLARATION_2026-10-08_EN.md
e54d5d1bb6c24026aac60a02061287016dec195de327fc57b75579caa582e35b  declarations/original/ATTACK_DECLARATION_2026-09-23.md
cef76a5a9b3a6a08327cbee0a02949a657750c6f2c67fcbf59a1bbe980a544c0  declarations/original/ATTACK_DECLARATION_CONDITIONER_2026-09-30_public.md
74b25c8bc959ede134547367520563e8f555f8dac922f9718032e6299315230c  declarations/original/ATTACK_DECLARATION_MIAEPT_2026-09-23.md
8297b1c2aa7dc9e41c2566193aab68269281f142d4e6b6fa3e927eb41f1501a0  declarations/original/ATTACK_DECLARATION_MIAEPT_2026-09-23_v1_frozen.md
f9444cb2ed80d62481de5e9edb3cea28f8609272311859a6bbf80503fb044a02  declarations/original/BB_DECLARATION_2026-10-12.md
18427ac81d8084cb5f59730eee35f41355b545e30da447e17cdf456f810536c5  declarations/original/FAST_CHECK_FROZEN_PARAMETERS_2026-10-08.md
2e5645b9c5733177a8ecfc5b694c75d2afd1c8dbeea9be574d74c80359f1577d  declarations/original/GM_DECLARATION_2026-11-05.md
21ba4518a92592d50ce0c2a9c9b46019ec4d3a57a89a9b1af1831980b5ea837c  declarations/original/GRID_DECLARATION_beta_train_2026-09-17.md
40d754dc61fbf3acf752eb8eec9fba436c098ceecd78eaeb5956785b8a2f6c40  declarations/original/GRID_DECLARATION_beta_train_MIMIC_2026-09-21.md
168cea8c46c0b102fd4369fcc0295d4cf4a476bc9cc19ff0c866226e0db7fd0e  declarations/original/MIMIC_BASELINES_DECLARATION.md
7fcf089df18a07a292fa8d25b0fa9d20ef00f7b53af94891c82c06f7e9394ca0  declarations/original/P1_DECLARATION_2026-10-30.md
0273bf3837fdb52565ae5ddcb4b14d801d961046da2efe39ee08c57aec0a60ad  declarations/original/PH2_DECLARATION_2026-10-11.md
3af16e13b0059353bb6767c8a4b6861767542b1ed1cc68680dbaab855f9dcf96  declarations/original/PH_DECLARATION_2026-10-08.md
663dee5d4a03f816d49ff852c787cca1bc4c70fa94eeb6da115f3069ae02aa85  declarations/original/PREREGISTRATION_2026-09-14.md
5f30d2c8cc93d6507d9c422fd229bcc754835e70bd0f22f04f0245138905bde5  figures/Figure1_framework.png
4087db310965df33013478a7c42fe3c83e5a8e3065c357b967554806701e4f7c  figures/Figure2_output_removal.png
7ea3957caa8930ef1b8d68d5238daa40f55e1b38d78bf1ccfe11696fa6f3fdef  figures/Figure3_paired.png
8c293070ee80fee56655f7eabf1c2c1d89ec71f05e6605bec63c0fc5e1666335  figures/Figure4_mimic_targets.png
ba188188328a500d341e379f014d0fce7ae5b579ef444f2399d013dec8015c34  figures/Figure5_decodability.png
a9755a86de905eb1fb29a05840221fd57b41bf849f67204c01028a23cd68c88d  figures/Figure6_granularity.png
72f7731e485f2cefd1d8b114e9d25a97bdf073e71677fb5dd7dce7704775ea40  figures/Figure7_vs_clean_tabsyn.png
1d2ec6fdfac68d3812fe9ad529b6587918a260647206bd39565e13f644960d28  figures/FigureS1_vs_no_conditioning.png
3911aebfa80774c6126d85d2fb84721fd838e7837c8831882fcd84561aea54de  raw_outputs/p1/P1_DECLARATION_HASH.txt
dd657e7c45a1faa8203624b6dd8446f29f5ec2242086955f995921501b5cb947  raw_outputs/p1/p1_5a_overlap.json
a076d53c81350a1827363a6863d33f96203d03aaf975f133404e33352fdd79ab  raw_outputs/p1/p1_decode.csv
b110b24eb7923accd386332430a879c14e703a9f5e86feadf0d43cd9c041d367  raw_outputs/p1/p1_decode.out
9c1ab0715a9be8cd6c87ad822b16a7a575fb8a9e17aede6b1046d8a2fa9663a1  raw_outputs/p1/p1_miaept_full.out
327bdcb2e1f077b4c81b9de6a1bf9a32e3d1ad723f603e19c96db2eae006b185  raw_outputs/p1/p1_miaept_full__calib_verbatim_copy.csv
3035679330c7ddd0c833b2edc7ea71fc56910429335ea1e42088ba3419aff03d  raw_outputs/p1/p1_miaept_full__calib_verbatim_copy.out
4e864f751e9fc7ebee78a8883f9b563179db10747e1b22e61677d6bdbf6955e2  raw_outputs/p1/p1_miaept_full_anc_s42.csv
666e53929a11e702c01f40c388878feb959a124afab58cfd0e9b3efa2d19671e  raw_outputs/p1/p1_miaept_full_anc_s42.out
abb093f8a695c177214407c98fab00eab4a4421c40dc8e2bfde506f5ee9ba4c9  raw_outputs/p1/p1_miaept_full_nocond_s123.csv
50bdc2de63abe15bb96e36b5f3ca0de59e1df59567686971defb3673e1eeef37  raw_outputs/p1/p1_miaept_full_nocond_s123.out
5fc5709861a8c15524be41fbdcd70b4b0b772f9b3bb8a8dd5a2cf0ff4fdecd91  raw_outputs/p1/p1_tstr_mimic.csv
e83989e6309c9b167c4b2d48d624af7a2174efe749fdb3e44e147005a9ed7c06  raw_outputs/p1/p1_tstr_mimic.out
5fc96e71f754d1eb6f4758849476cef9470428f7784386ba3c2447ce826a6602  raw_outputs/sha256_cluster.txt
6bb1d543ab762fb93b72f126a20f3c9493bb5b046108bcc961a9d95fe344eae3  results_docs/english/GM_RESULT_2026-11-05_EN.md
b1c1d191257043041a8925e5100a21bb81a1c90ace0950ad9cd77382a14c6bb4  results_docs/english/PH2_RESULT_2026-10-11_EN.md
30b82e328550c5b62f1f6cd15f81555c7df1abe311c8572b9578c85c2d5dfba1  results_docs/english/PH_RESULT_2026-10-09_EN.md
95868de1760323af953fe210adbc0a08cf4979de33d3a43097dee3daee290166  results_docs/original/CONDITIONER_ATTACK_RESULT_2026-10-01.md
bd5b55b2747f1c3bcb085dec0f94b1dfadbc9f2e9436043c132da0a3844b0647  results_docs/original/GATE1_ATTACK_RESULT_2026-09-23.md
ecc165dc0c7ac7337eb02a199b0f895b2bda6153629e8aa5f74373f79870cdcd  results_docs/original/GM_RESULT_2026-11-05.md
0f8848b4e200159cd695b65b4a529620565c5cdf149c9f12561f77290a90e163  results_docs/original/MIAEPT_RESULT_2026-09-23.md
8fbf44ab7601e0d615c8874537191e4ff71d9b8ef5203eca646f289dd25692d7  results_docs/original/MIMIC_BTRAIN_RESULT_2026-09-23.md
eed6ebb85c10ea8d010e3c5ae5f7bf07a224e5488dba48830bf5c0860d15fd81  results_docs/original/PH2_RESULT_2026-10-11.md
337ac1dd93acd2ad84d1c0a23dc5c59b272897215717b28453f4ae1a131e5f69  results_docs/original/PH_RESULT_2026-10-09.md
e9603e3c05dda23665c55b4b91673005714d237712a5d70904a9fd3fb3e13adf  tables/attack_resolution_2026-09-23.csv
71ae69db75ef6f6fe78c2905a13d962be422bceab8730c1d85eb62fb87919a42  tables/bb_results.csv
dc7ac82212f1430e08848a1a37597152b757bc7b96eea0b6f2ca881f33977715  tables/bb_summary.txt
1fa4142b212896ead2aa730bf80ac40f60d9979e9fec53fd68b2c7720f3d8828  tables/cohort_summary_and_distance_attack_resolution.csv
315dee675ef73a4e3cc8241807b318651a1d7428585487ee71c32db4fb471a96  tables/fastcheck_q1q2_AIDS.csv
aac6a5504cf517e0acadafd20f502be36a433eb26060e6026dbd52968cb6a3e1  tables/fastcheck_q1q2_MIMIC.csv
2d52fd83d866002fcd98398375bb58898452aafb90f35b353895ac78a6854f09  tables/fidelity_tests_vs_clean_tabsyn_2026-11-05.csv
40ca7ed4ef49fb0542135e7ca98c0fe27e74cfea70f1bc0d4cf97cd63698abaa  tables/gm_results_2026-11-05.csv
089d8a8e5eafbd5634d5781b9bdecf4278cc2dd20f14f5cb950b590cc7673e20  tables/headroom_above_clean_tabsyn_2026-11-05.csv
18d400bbdcd613118d757226a771495bcbbb8e18d2f39e355bbfe8e1935d3ff6  tables/metric_calibration_dcr.csv
178bea8c1e48f8462613dd8825f6a6af722265ad41a09096ed11717bd7ab9c45  tables/mia_results_2026-09-23.csv
06e0371816375a94b02ce6c0081a89262568bb8afb8f1c8e4a0371107586c07c  tables/miaept_results_2026-09-23.csv
863b4c92f096d3aec4c1a66d566cdd7f3fcec5da2d00dac922cb90ee9f74a402  tables/p1_E1_ladder.csv
4d73597061f738278a9b4e27c9180d8fb513fb274e0b35964bd0a8dfb9e81054  tables/p1_E2_paired.csv
dd0174f1f5e9607cfbbf87586eb14f528d863139179b96684b09769da18e1536  tables/p1_E2_paired_stats.csv
8386e02ae6a804a63e5d5a815c813e454c165d626e4d734c09250d5cfec8474f  tables/p1_decodability.csv
4c70960b8a03275ea81dde60f9d7e0bc6f2fac9858b9393933d257d786bc109e  tables/p1_delta_vs_utility.csv
92ca91a2ffc1f33ecb09dcbb28e87d00d181e453c50026e40ba79a8675875390  tables/p1_miaept_full_vs_capped.csv
69cacfeb21c7ca52c399379c29a92142a936e90fa835d859fc77651dfa4e1290  tables/p1_tstr_mimic_contrasts.csv
252cd1e08a926f77e79c4e797ac885727e24879d08d0c81e7633c6f8493aef9b  tables/p1_tstr_mimic_wide.csv
232d21f927a2955d0c1ab81d11e7f130a8e3c68414636ec707e0943fc2fe069f  tables/ph2_E1_AIDS.csv
1be1147ca3ac0ffc1b35887835fb55340cf71f92b40acb4d0a6f14d9be8575f3  tables/ph2_E1_TCGA.csv
c96ba39c164dc9177cf2cef3387442881a301453a6ce6bd1d3baa3cc64463de9  tables/ph2_miaept_2026-10-11.csv
3e47bda98e3a4b1af1b308592b70241bbce990b83fa25baf0c7a76485000e165  tables/ph2_results_2026-10-11.csv
f52f03a787c96531825663314b8a4966a8a85739af7c770618b788380a41af1f  tables/supplementary_table_S1_distance_attack_per_seed.csv
73b3296a110d3ba19e2e93d047592ccab93205f6210867473d8516b5b44f15c7  tables/utility_vs_clean_tabsyn_2026-11-05.csv
e9674f4aff2589500a03e49b04e95a74ea203a4553711bf19603f2d7d3fd66f1  timeline/EXPERIMENT_TIMELINE_2026-11-06.csv
e379a9a100ef25db6cefab6d15f170cbe12aca04c407c118d67a2bfc094db7ad  working_records/RETROSPECTIVE_2026-09-17.md
```
