## Supplementary Data S1 for "Revisiting TabGraphSyn: training boundaries and record-level conditioning in synthetic clinical data evaluation": p1_5a_overlap.json

```
{
 "n_train": 140821,
 "n_members": 7823,
 "cap": 20000,
 "fair_expectation": 0.142,
 "poscontrol_members_in_subsample": 1.0,
 "members_are_perm_prefix": true,
 "subsample_is_perm_prefix": true,
 "anc_s42_cond_idx_len": 140821,
 "anc_s42_n_syn": 140821,
 "anc_s42_cond_idx_range": [
  0,
  140820
 ],
 "anc_s42_members_with_twin_in_subsample": 0.14073884698964592,
 "anc_s42_cond_idx_is_identity": false
}
```
