## Supplementary Data S1 for "Revisiting TabGraphSyn: training boundaries and record-level conditioning in synthetic clinical data evaluation": P1_DECLARATION_HASH.txt

```
2026-10-30T20:50:55Z 7fcf089df18a07a292fa8d25b0fa9d20ef00f7b53af94891c82c06f7e9394ca0  P1_DECLARATION_2026-10-30.md
```
