## Supplementary Data S1 for "Revisiting TabGraphSyn: training boundaries and record-level conditioning in synthetic clinical data evaluation": p1_decode.out

```
E TCGA   anc_s456             cond_train_z (train rows)            ridge 0.8586 knn 0.8225 (0.0 min)
E TCGA   anc_s42              cond_train_z (train rows)            ridge 0.8567 knn 0.8210 (0.0 min)
E TCGA   anc_s123             cond_train_z (train rows)            ridge 0.8523 knn 0.8205 (0.0 min)
E TCGA   idrand_s42           cond_train_z (train rows)            ridge -0.0065 knn -0.1011 (0.0 min)
E TCGA   idrand_s123          cond_train_z (train rows)            ridge -0.0057 knn -0.1000 (0.0 min)
E TCGA   idrand_s456          cond_train_z (train rows)            ridge -0.0058 knn -0.0995 (0.0 min)
E TCGA   idzlat_s42           cond_train_z (train rows)            ridge 1.0000 knn 0.8641 (0.0 min)
E TCGA   idzlat_s123          cond_train_z (train rows)            ridge 1.0000 knn 0.8641 (0.0 min)
E TCGA   ph_h_rule_s42        ph_gmm mu[c] (K=31)                  ridge 0.3941 knn 0.3420 (0.0 min)
E TCGA   ph_h_rule_s123       ph_gmm mu[c] (K=31)                  ridge 0.4028 knn 0.3475 (0.0 min)
E TCGA   ph_h_rule_s456       ph_gmm mu[c] (K=15)                  ridge 0.2747 knn 0.2090 (0.0 min)
E TCGA   idzlat_s456          cond_train_z (train rows)            ridge 1.0000 knn 0.8641 (0.0 min)
E TCGA   ph_z_rule_s42        ph_gmm mu[c] (K=32)                  ridge 0.4919 knn 0.4499 (0.0 min)
E TCGA   ph_z_rule_s123       ph_gmm mu[c] (K=32)                  ridge 0.4919 knn 0.4485 (0.0 min)
E TCGA   ph_z_rule_s456       ph_gmm mu[c] (K=16)                  ridge 0.3853 knn 0.3346 (0.0 min)
E TCGA   ph_k128_s42          ph_gmm mu[c] (K=128)                 ridge 0.5751 knn 0.5494 (0.0 min)
E TCGA   ph_k128_s123         ph_gmm mu[c] (K=128)                 ridge 0.5680 knn 0.5414 (0.0 min)
E TCGA   ph_k128_s456         ph_gmm mu[c] (K=128)                 ridge 0.5714 knn 0.5442 (0.0 min)
E TCGA   ph_k512_s456         ph_gmm mu[c] (K=512)                 ridge 0.7094 knn 0.7014 (0.0 min)
E TCGA   ph_k512_s123         ph_gmm mu[c] (K=512)                 ridge 0.7060 knn 0.7033 (0.0 min)
E TCGA   ph_k512_s42          ph_gmm mu[c] (K=512)                 ridge 0.7115 knn 0.7072 (0.0 min)
E AIDS   anc_s42              cond_train_z (train rows)            ridge 0.7559 knn 0.6332 (0.0 min)
E TCGA   ph_k2048_s42         ph_gmm mu[c] (K=1645)                ridge 0.8072 knn 0.7765 (0.0 min)
E TCGA   ph_k2048_s123        ph_gmm mu[c] (K=1624)                ridge 0.7989 knn 0.7698 (0.0 min)
E TCGA   ph_k2048_s456        ph_gmm mu[c] (K=1629)                ridge 0.8062 knn 0.7740 (0.0 min)
E AIDS   anc_s123             cond_train_z (train rows)            ridge 0.7497 knn 0.6318 (0.0 min)
E AIDS   idrand_s42           cond_train_z (train rows)            ridge -0.0176 knn -0.1031 (0.0 min)
E AIDS   idrand_s456          cond_train_z (train rows)            ridge -0.0187 knn -0.0996 (0.0 min)
E AIDS   anc_s456             cond_train_z (train rows)            ridge 0.7537 knn 0.6351 (0.0 min)
E AIDS   idzlat_s42           cond_train_z (train rows)            ridge 0.9996 knn 0.6342 (0.0 min)
E AIDS   idzlat_s123          cond_train_z (train rows)            ridge 0.9996 knn 0.6342 (0.0 min)
E AIDS   ph_h_rule_s42        ph_gmm mu[c] (K=4)                   ridge 0.1345 knn 0.0655 (0.0 min)
E AIDS   idzlat_s456          cond_train_z (train rows)            ridge 0.9996 knn 0.6342 (0.0 min)
E AIDS   ph_h_rule_s456       ph_gmm mu[c] (K=8)                   ridge 0.2624 knn 0.2041 (0.0 min)
E AIDS   ph_h_rule_s123       ph_gmm mu[c] (K=8)                   ridge 0.2578 knn 0.1972 (0.0 min)
E AIDS   idrand_s123          cond_train_z (train rows)            ridge -0.0190 knn -0.1038 (0.0 min)
E AIDS   ph_z_rule_s456       ph_gmm mu[c] (K=7)                   ridge 0.2639 knn 0.1951 (0.0 min)
E AIDS   ph_z_rule_s42        ph_gmm mu[c] (K=4)                   ridge 0.1911 knn 0.1213 (0.0 min)
E AIDS   ph_z_rule_s123       ph_gmm mu[c] (K=7)                   ridge 0.2639 knn 0.1939 (0.0 min)
E AIDS   ph_k128_s42          ph_gmm mu[c] (K=128)                 ridge 0.5122 knn 0.4607 (0.0 min)
E AIDS   ph_k128_s456         ph_gmm mu[c] (K=126)                 ridge 0.5117 knn 0.4595 (0.0 min)
E AIDS   ph_k128_s123         ph_gmm mu[c] (K=128)                 ridge 0.5125 knn 0.4574 (0.0 min)
E AIDS   ph_k512_s42          ph_gmm mu[c] (K=431)                 ridge 0.6250 knn 0.5090 (0.0 min)
E AIDS   ph_k512_s123         ph_gmm mu[c] (K=427)                 ridge 0.6219 knn 0.5094 (0.0 min)
E AIDS   ph_k512_s456         ph_gmm mu[c] (K=428)                 ridge 0.6267 knn 0.5158 (0.0 min)
E AIDS   ph_h_K1_s42          ph_gmm mu[c] (K=1)                   ridge -0.0010 knn -0.0731 (0.0 min)
E AIDS   orig_anc             cond_train_z (all rows -> idx[:n_train]) ridge 0.7606 knn 0.6285 (0.0 min)
E TCGA   ph_h_K1_s42          ph_gmm mu[c] (K=1)                   ridge -0.0001 knn -0.1037 (0.0 min)
E TCGA   orig_anc             cond_train_z (all rows -> idx[:n_train]) ridge 0.8401 knn 0.8156 (0.0 min)
E MIMIC  ph_z_rule_s42        ph_gmm mu[c] (K=32)                  ridge 0.3131 knn 0.2430 (1.3 min)
E MIMIC  ph_h_K8_s42          ph_gmm mu[c] (K=8)                   ridge 0.1997 knn 0.1285 (1.4 min)
E MIMIC  ph_h_rule_gc_s42     ph_gmm mu[c] (K=32)                  ridge 0.2813 knn 0.2120 (1.4 min)
E MIMIC  anc_s42              cond_train_z (train rows)            ridge 0.7797 knn 0.7311 (1.4 min)
E MIMIC  ph_h_rule_gc_s123    ph_gmm mu[c] (K=32)                  ridge 0.2813 knn 0.2120 (1.1 min)
E MIMIC  ph_h_rule_gc_s456    ph_gmm mu[c] (K=32)                  ridge 0.2813 knn 0.2120 (1.0 min)
DECODEDONE 55
```
