## Supplementary Data S1 for "Revisiting TabGraphSyn: training boundaries and record-level conditioning in synthetic clinical data evaluation": p1_miaept_full.out

```
MIMIC  cols 22 | members  7823 | A  7823 | B  7823 | fpr floor 0.0001
tasks: 3
/home/hcheng/.conda/envs/tabgraphsyn/lib/python3.10/site-packages/sklearn/ensemble/_base.py:168: UserWarning: Loky-backed parallel loops cannot be called in a multiprocessing, setting n_jobs=1
  n_jobs = min(effective_n_jobs(n_jobs), n_estimators)
/home/hcheng/.conda/envs/tabgraphsyn/lib/python3.10/site-packages/sklearn/ensemble/_base.py:168: UserWarning: Loky-backed parallel loops cannot be called in a multiprocessing, setting n_jobs=1
  n_jobs = min(effective_n_jobs(n_jobs), n_estimators)
/home/hcheng/.conda/envs/tabgraphsyn/lib/python3.10/site-packages/sklearn/ensemble/_base.py:168: UserWarning: Loky-backed parallel loops cannot be called in a multiprocessing, setting n_jobs=1
  n_jobs = min(effective_n_jobs(n_jobs), n_estimators)
```
