## Supplementary Data S1 for "Revisiting TabGraphSyn: training boundaries and record-level conditioning in synthetic clinical data evaluation": p1_miaept_full__calib_verbatim_copy.out

```
MIMIC  cols 22 | members  7823 | A  7823 | B  7823 | fpr floor 0.0001
{'dataset': 'MIMIC', 'arm': 'positive control', 'label': '_calib_verbatim_copy', 'n_syn': 140821, 'auc': 0.9996848658258982, 'tpr10': 1.0, 'tpr01': 0.9942477310494695, 'ctrl_auc': 0.508406791518907, 'ctrl_tpr10': 0.1067365460820657, 'ctrl_tpr01': 0.011760194298862329, 'n_per_class': 7823, 'n_feat': 79, 'min': 354.6}
EPTDONE 1 of 1
```
