## Supplementary Data S1 for "Revisiting TabGraphSyn: training boundaries and record-level conditioning in synthetic clinical data evaluation": p1_miaept_full_anc_s42.out

```
MIMIC  cols 22 | members  7823 | A  7823 | B  7823 | fpr floor 0.0001
{'dataset': 'MIMIC', 'arm': 'anchored', 'label': 'anc_s42', 'n_syn': 140821, 'auc': 0.5694345439637092, 'tpr10': 0.15684520005113128, 'tpr01': 0.019046401636200947, 'ctrl_auc': 0.5030810468526543, 'ctrl_tpr10': 0.09842771315352167, 'ctrl_tpr01': 0.010354084110954877, 'n_per_class': 7823, 'n_feat': 79, 'min': 359.2}
EPTDONE 1 of 1
```
