## Supplementary Data S1 for "Revisiting TabGraphSyn: training boundaries and record-level conditioning in synthetic clinical data evaluation": p1_miaept_full_nocond_s123.out

```
MIMIC  cols 22 | members  7823 | A  7823 | B  7823 | fpr floor 0.0001
{'dataset': 'MIMIC', 'arm': 'no conditioning', 'label': 'nocond_s123', 'n_syn': 140821, 'auc': 0.4969377442030451, 'tpr10': 0.09063019302058034, 'tpr01': 0.007797520132941327, 'ctrl_auc': 0.4991513550744976, 'ctrl_tpr10': 0.10264604371724402, 'ctrl_tpr01': 0.012015850696663685, 'n_per_class': 7823, 'n_feat': 79, 'min': 363.8}
EPTDONE 1 of 1
```
