## Supplementary Data S1 for "Revisiting TabGraphSyn: training boundaries and record-level conditioning in synthetic clinical data evaluation": p1_tstr_mimic.out

```
tasks 114 | missing sets: []
E hospital_expire_flag__no_outcome_cols anc_s42                  tstr 0.9327 trtr 0.9336 k=2 (1.5 min)
E hospital_expire_flag__no_outcome_cols nocond_s123              tstr 0.9326 trtr 0.9336 k=2 (1.5 min)
E hospital_expire_flag__no_outcome_cols nocond_gc_s456           tstr 0.9293 trtr 0.9336 k=2 (1.5 min)
E hospital_expire_flag__no_outcome_cols nocond_s456              tstr 0.9310 trtr 0.9336 k=2 (1.5 min)
E hospital_expire_flag__no_outcome_cols nocond_gc_s42            tstr 0.9293 trtr 0.9336 k=2 (1.6 min)
E hospital_expire_flag__no_outcome_cols nocond_gc_s123           tstr 0.9347 trtr 0.9336 k=2 (1.6 min)
E hospital_expire_flag__no_outcome_cols ph_h_rule_gc_s42         tstr 0.9338 trtr 0.9336 k=2 (1.3 min)
E hospital_expire_flag__no_outcome_cols tsyn_s456                tstr 0.9318 trtr 0.9336 k=2 (1.2 min)
E hospital_expire_flag__no_outcome_cols ph_h_rule_gc_s456        tstr 0.9301 trtr 0.9336 k=2 (1.3 min)
E hospital_expire_flag__no_outcome_cols ph_h_rule_gc_s123        tstr 0.9307 trtr 0.9336 k=2 (1.3 min)
E hospital_expire_flag__no_outcome_cols ph_z_rule_s42            tstr 0.9321 trtr 0.9336 k=2 (1.2 min)
E hospital_expire_flag__no_outcome_cols ph_h_K8_s42              tstr 0.9320 trtr 0.9336 k=2 (1.3 min)
E hospital_expire_flag__no_outcome_cols bl_tabddpm               tstr 0.9250 trtr 0.9336 k=2 (1.1 min)
E hospital_expire_flag__no_outcome_cols bl_tabdiff               tstr 0.8971 trtr 0.9336 k=2 (1.2 min)
E hospital_expire_flag__no_outcome_cols orig_single_table        tstr 0.9598 trtr 0.9336 k=2 (1.2 min)
E hospital_expire_flag__no_outcome_cols orig_mimic_tangent_b100_s42 tstr 0.9393 trtr 0.9336 k=2 (1.3 min)
E hospital_expire_flag__no_outcome_cols bl_ctgan                 tstr 0.9086 trtr 0.9336 k=2 (1.3 min)
E hospital_expire_flag__no_outcome_cols bl_ctabgan_plus          tstr 0.9130 trtr 0.9336 k=2 (1.4 min)
E hospital_expire_flag__no_outcome_cols _verbatim_copy           tstr 0.9336 trtr 0.9336 k=2 (1.1 min)
E gender                             anc_s42                  tstr 0.8258 trtr 0.8283 k=2 (1.2 min)
E gender                             nocond_s123              tstr 0.8186 trtr 0.8283 k=2 (1.2 min)
E gender                             nocond_gc_s42            tstr 0.8224 trtr 0.8283 k=2 (1.2 min)
E gender                             nocond_s456              tstr 0.8193 trtr 0.8283 k=2 (1.2 min)
E gender                             nocond_gc_s123           tstr 0.8207 trtr 0.8283 k=2 (1.2 min)
E gender                             nocond_gc_s456           tstr 0.8207 trtr 0.8283 k=2 (1.2 min)
E gender                             ph_h_rule_gc_s42         tstr 0.8206 trtr 0.8283 k=2 (1.2 min)
E gender                             ph_h_rule_gc_s456        tstr 0.8216 trtr 0.8283 k=2 (1.2 min)
E gender                             ph_h_rule_gc_s123        tstr 0.8213 trtr 0.8283 k=2 (1.2 min)
E gender                             ph_h_K8_s42              tstr 0.8213 trtr 0.8283 k=2 (1.2 min)
E gender                             ph_z_rule_s42            tstr 0.8220 trtr 0.8283 k=2 (1.2 min)
E gender                             tsyn_s456                tstr 0.8233 trtr 0.8283 k=2 (1.2 min)
E gender                             orig_single_table        tstr 0.8660 trtr 0.8283 k=2 (1.3 min)
E gender                             orig_mimic_tangent_b100_s42 tstr 0.8425 trtr 0.8283 k=2 (1.2 min)
E gender                             bl_tabdiff               tstr 0.7793 trtr 0.8283 k=2 (1.3 min)
E gender                             bl_tabddpm               tstr 0.8109 trtr 0.8283 k=2 (1.3 min)
E gender                             bl_ctgan                 tstr 0.7806 trtr 0.8283 k=2 (1.4 min)
E insurance                          anc_s42                  tstr 0.7527 trtr 0.7583 k=5 (1.1 min)
E gender                             _verbatim_copy           tstr 0.8283 trtr 0.8283 k=2 (1.1 min)
E gender                             bl_ctabgan_plus          tstr 0.7680 trtr 0.8283 k=2 (1.4 min)
E insurance                          nocond_s123              tstr 0.7472 trtr 0.7583 k=5 (1.2 min)
E insurance                          nocond_s456              tstr 0.7482 trtr 0.7583 k=5 (1.2 min)
E insurance                          nocond_gc_s42            tstr 0.7513 trtr 0.7583 k=5 (1.2 min)
E insurance                          nocond_gc_s123           tstr 0.7450 trtr 0.7583 k=5 (1.1 min)
E insurance                          nocond_gc_s456           tstr 0.7481 trtr 0.7583 k=5 (1.2 min)
E insurance                          ph_h_rule_gc_s42         tstr 0.7485 trtr 0.7583 k=5 (1.2 min)
E insurance                          ph_h_rule_gc_s456        tstr 0.7517 trtr 0.7583 k=5 (1.2 min)
E insurance                          ph_h_rule_gc_s123        tstr 0.7496 trtr 0.7583 k=5 (1.2 min)
E insurance                          ph_h_K8_s42              tstr 0.7530 trtr 0.7583 k=5 (1.2 min)
E insurance                          ph_z_rule_s42            tstr 0.7491 trtr 0.7583 k=5 (1.2 min)
E insurance                          tsyn_s456                tstr 0.7468 trtr 0.7583 k=5 (1.2 min)
E insurance                          orig_single_table        tstr 0.8471 trtr 0.7583 k=5 (1.3 min)
E insurance                          orig_mimic_tangent_b100_s42 tstr 0.7729 trtr 0.7583 k=5 (1.2 min)
E insurance                          bl_tabdiff               tstr 0.7284 trtr 0.7583 k=5 (1.3 min)
E insurance                          bl_tabddpm               tstr 0.7381 trtr 0.7583 k=5 (1.3 min)
E insurance                          bl_ctgan                 tstr 0.6990 trtr 0.7583 k=5 (1.3 min)
E insurance                          _verbatim_copy           tstr 0.7583 trtr 0.7583 k=5 (1.2 min)
E insurance                          bl_ctabgan_plus          tstr 0.7452 trtr 0.7583 k=5 (1.4 min)
E marital_status                     anc_s42                  tstr 0.7531 trtr 0.7545 k=4 (1.3 min)
E marital_status                     nocond_s123              tstr 0.7440 trtr 0.7545 k=4 (1.3 min)
E marital_status                     nocond_s456              tstr 0.7465 trtr 0.7545 k=4 (1.3 min)
E marital_status                     nocond_gc_s42            tstr 0.7452 trtr 0.7545 k=4 (1.2 min)
E marital_status                     nocond_gc_s123           tstr 0.7456 trtr 0.7545 k=4 (1.3 min)
E marital_status                     nocond_gc_s456           tstr 0.7492 trtr 0.7545 k=4 (1.3 min)
E marital_status                     ph_h_rule_gc_s42         tstr 0.7463 trtr 0.7545 k=4 (1.3 min)
E marital_status                     ph_h_rule_gc_s123        tstr 0.7472 trtr 0.7545 k=4 (1.3 min)
E marital_status                     ph_h_rule_gc_s456        tstr 0.7449 trtr 0.7545 k=4 (1.3 min)
E marital_status                     ph_h_K8_s42              tstr 0.7462 trtr 0.7545 k=4 (1.2 min)
E marital_status                     ph_z_rule_s42            tstr 0.7463 trtr 0.7545 k=4 (1.3 min)
E marital_status                     tsyn_s456                tstr 0.7494 trtr 0.7545 k=4 (1.3 min)
E marital_status                     orig_single_table        tstr 0.8531 trtr 0.7545 k=4 (1.3 min)
E marital_status                     orig_mimic_tangent_b100_s42 tstr 0.7899 trtr 0.7545 k=4 (1.4 min)
E marital_status                     bl_tabdiff               tstr 0.6906 trtr 0.7545 k=4 (1.4 min)
E marital_status                     bl_tabddpm               tstr 0.7369 trtr 0.7545 k=4 (1.3 min)
E marital_status                     _verbatim_copy           tstr 0.7545 trtr 0.7545 k=4 (1.2 min)
E marital_status                     bl_ctgan                 tstr 0.7073 trtr 0.7545 k=4 (1.5 min)
E marital_status                     bl_ctabgan_plus          tstr 0.7416 trtr 0.7545 k=4 (1.5 min)
E admission_type                     anc_s42                  tstr 0.9053 trtr 0.9083 k=9 (1.2 min)
E admission_type                     nocond_s123              tstr 0.8962 trtr 0.9083 k=9 (1.3 min)
E admission_type                     nocond_s456              tstr 0.8980 trtr 0.9083 k=9 (1.2 min)
E admission_type                     nocond_gc_s42            tstr 0.8992 trtr 0.9083 k=9 (1.2 min)
E admission_type                     nocond_gc_s123           tstr 0.8980 trtr 0.9083 k=9 (1.3 min)
E admission_type                     nocond_gc_s456           tstr 0.8991 trtr 0.9083 k=9 (1.3 min)
E admission_type                     ph_h_rule_gc_s42         tstr 0.8975 trtr 0.9083 k=9 (1.3 min)
E admission_type                     ph_h_rule_gc_s123        tstr 0.8990 trtr 0.9083 k=9 (1.3 min)
E admission_type                     ph_h_rule_gc_s456        tstr 0.9008 trtr 0.9083 k=9 (1.2 min)
E admission_type                     ph_h_K8_s42              tstr 0.8995 trtr 0.9083 k=9 (1.3 min)
E admission_type                     ph_z_rule_s42            tstr 0.8995 trtr 0.9083 k=9 (1.3 min)
E admission_type                     tsyn_s456                tstr 0.9013 trtr 0.9083 k=9 (1.3 min)
E admission_type                     orig_single_table        tstr 0.9395 trtr 0.9083 k=9 (1.4 min)
E admission_type                     orig_mimic_tangent_b100_s42 tstr 0.9144 trtr 0.9083 k=9 (1.4 min)
E admission_type                     bl_tabdiff               tstr 0.8710 trtr 0.9083 k=9 (1.6 min)
E admission_type                     bl_tabddpm               tstr 0.8591 trtr 0.9083 k=9 (1.6 min)
E admission_type                     _verbatim_copy           tstr 0.9083 trtr 0.9083 k=9 (1.4 min)
E admission_type                     bl_ctgan                 tstr 0.7908 trtr 0.9083 k=9 (1.8 min)
E admission_type                     bl_ctabgan_plus          tstr 0.8746 trtr 0.9083 k=9 (1.7 min)
E admission_location                 anc_s42                  tstr 0.7930 trtr 0.7970 k=11 (1.5 min)
E admission_location                 nocond_s123              tstr 0.7691 trtr 0.7970 k=11 (1.5 min)
E admission_location                 nocond_s456              tstr 0.7802 trtr 0.7970 k=11 (1.5 min)
E admission_location                 nocond_gc_s42            tstr 0.7767 trtr 0.7970 k=11 (1.6 min)
E admission_location                 nocond_gc_s123           tstr 0.7846 trtr 0.7970 k=11 (1.5 min)
E admission_location                 nocond_gc_s456           tstr 0.7751 trtr 0.7970 k=11 (1.5 min)
E admission_location                 ph_h_rule_gc_s42         tstr 0.7676 trtr 0.7970 k=11 (1.5 min)
E admission_location                 ph_h_rule_gc_s123        tstr 0.7753 trtr 0.7970 k=11 (1.6 min)
E admission_location                 ph_h_rule_gc_s456        tstr 0.7867 trtr 0.7970 k=11 (1.5 min)
E admission_location                 ph_h_K8_s42              tstr 0.7954 trtr 0.7970 k=11 (1.5 min)
E admission_location                 tsyn_s456                tstr 0.7848 trtr 0.7970 k=11 (1.5 min)
E admission_location                 ph_z_rule_s42            tstr 0.7771 trtr 0.7970 k=11 (1.6 min)
E admission_location                 orig_single_table        tstr 0.8888 trtr 0.7970 k=11 (1.7 min)
E admission_location                 orig_mimic_tangent_b100_s42 tstr 0.8164 trtr 0.7970 k=11 (1.7 min)
E admission_location                 bl_tabdiff               tstr 0.7344 trtr 0.7970 k=11 (1.6 min)
E admission_location                 bl_tabddpm               tstr 0.6513 trtr 0.7970 k=11 (1.7 min)
E admission_location                 bl_ctabgan_plus          tstr 0.7670 trtr 0.7970 k=11 (1.6 min)
E admission_location                 _verbatim_copy           tstr 0.7970 trtr 0.7970 k=11 (1.3 min)
E admission_location                 bl_ctgan                 tstr 0.6336 trtr 0.7970 k=11 (1.8 min)
TSTRDONE 114
```
