## Supplementary Data S1 for "Revisiting TabGraphSyn: training boundaries and record-level conditioning in synthetic clinical data evaluation": sha256_cluster.txt

```
p1_miaept_full_anc_s42.out:1
p1_miaept_full_nocond_s123.out:1
p1_miaept_full__calib_verbatim_copy.out:1
dd657e7c45a1faa8203624b6dd8446f29f5ec2242086955f995921501b5cb947  p1_5a_overlap.json
3911aebfa80774c6126d85d2fb84721fd838e7837c8831882fcd84561aea54de  P1_DECLARATION_HASH.txt
a076d53c81350a1827363a6863d33f96203d03aaf975f133404e33352fdd79ab  p1_decode.csv
b110b24eb7923accd386332430a879c14e703a9f5e86feadf0d43cd9c041d367  p1_decode.out
4e864f751e9fc7ebee78a8883f9b563179db10747e1b22e61677d6bdbf6955e2  p1_miaept_full_anc_s42.csv
666e53929a11e702c01f40c388878feb959a124afab58cfd0e9b3efa2d19671e  p1_miaept_full_anc_s42.out
327bdcb2e1f077b4c81b9de6a1bf9a32e3d1ad723f603e19c96db2eae006b185  p1_miaept_full__calib_verbatim_copy.csv
3035679330c7ddd0c833b2edc7ea71fc56910429335ea1e42088ba3419aff03d  p1_miaept_full__calib_verbatim_copy.out
abb093f8a695c177214407c98fab00eab4a4421c40dc8e2bfde506f5ee9ba4c9  p1_miaept_full_nocond_s123.csv
50bdc2de63abe15bb96e36b5f3ca0de59e1df59567686971defb3673e1eeef37  p1_miaept_full_nocond_s123.out
9c1ab0715a9be8cd6c87ad822b16a7a575fb8a9e17aede6b1046d8a2fa9663a1  p1_miaept_full.out
5fc5709861a8c15524be41fbdcd70b4b0b772f9b3bb8a8dd5a2cf0ff4fdecd91  p1_tstr_mimic.csv
e83989e6309c9b167c4b2d48d624af7a2174efe749fdb3e44e147005a9ed7c06  p1_tstr_mimic.out
2026-10-30T20:50:55Z 7fcf089df18a07a292fa8d25b0fa9d20ef00f7b53af94891c82c06f7e9394ca0  P1_DECLARATION_2026-10-30.md
```
