## Supplementary Data S1 for "Revisiting TabGraphSyn: training boundaries and record-level conditioning in synthetic clinical data evaluation": README.md

```
# Supplementary Data S1 — Revisiting TabGraphSyn: training boundaries and record-level conditioning in synthetic clinical data evaluation

Version: accompanies manuscript version 16; public supplementary package prepared 20 November 2026. All files are listed with SHA-256 in `MANIFEST_SHA256.txt`.
No MIMIC-IV records, patient-level rows or synthetic MIMIC-IV tables are included; all tables are aggregates over runs.

## Contents

| Folder | What it holds |
|---|---|
| `declarations/original/` | Dated experiment declarations D1–D13 (several in Chinese); D6 is an explicitly labelled public copy with one source-code excerpt omitted |
| `declarations/english/` | English translations of D8–D12 (translations are not the frozen files) |
| `results_docs/` | Dated result records written after each experiment, including declared deviations |
| `tables/` | Aggregate per-run and per-arm results and the cohort summary used for the mapped manuscript items |
| `raw_outputs/p1/` | Raw outputs of the D11 re-analysis, with the cluster-side hashes in `raw_outputs/sha256_cluster.txt` |
| `code_evidence/` | Non-code provenance: code-file hashes, repository-state and software-environment records, aggregate loader evidence, the upstream TabSyn check, and manifests for internally retained artifacts |
| `timeline/` | Declaration hashes and freeze-versus-launch times |
| `working_records/` | A dated working record cited for the metric-calibration simulation |
| `figures/` | The manuscript figures as image files |

## From manuscript items to files

| Manuscript item | Source data | Declaration |
| --- | --- | --- |
| Table 1 (sizes, TRTR, resolution r) | `tables/cohort_summary_and_distance_attack_resolution.csv`; TRTR also appears in `tables/ph2_results_2026-10-11.csv` (`trtr_ho`) | D4 |
| Table 4 (metric calibration) | `tables/metric_calibration_dcr.csv`; membership-AUC values 0.466 and 0.481 from the simulation recorded in `working_records/RETROSPECTIVE_2026-09-17.md` §1.1 | — |
| Table 5 (rows used in training) | `code_evidence/P0_evidence_2026-10-30/p0/loader_evidence*.csv` and `loader_evidence_summary.txt` | — |
| Figure 2 (output removal) | `tables/fastcheck_q1q2_MIMIC.csv`, `tables/fastcheck_q1q2_AIDS.csv` (rows `full` vs `subset_exact`; unconditional rows `subset_random`) | D7 |
| Table 6, Figure 3 (paired retraining) | `tables/p1_E2_paired.csv`, `tables/p1_E2_paired_stats.csv` | D9 |
| Figure 4 (MIMIC-IV targets) | `tables/p1_tstr_mimic_wide.csv`, `tables/p1_tstr_mimic_contrasts.csv`, `raw_outputs/p1/p1_tstr_mimic.csv` | D11 |
| Table 7, Figure 5 (decodability) | `tables/p1_decodability.csv`, `raw_outputs/p1/p1_decode.csv` | D11 |
| Figure 6 (granularity) | `tables/p1_E1_ladder.csv`, `tables/ph2_E1_TCGA.csv`, `tables/ph2_E1_AIDS.csv` | D8, D9 |
| Table 8 (MIA-EPT) | `tables/p1_miaept_full_vs_capped.csv`, `tables/ph2_miaept_2026-10-11.csv`, `raw_outputs/p1/p1_miaept_full_*.csv`, `raw_outputs/p1/p1_5a_overlap.json` | D9, D11 |
| Table 9, Figure 7 (comparison with clean TabSyn) | `tables/utility_vs_clean_tabsyn_2026-11-05.csv`, `tables/fidelity_tests_vs_clean_tabsyn_2026-11-05.csv`, `tables/bb_results.csv`, `tables/gm_results_2026-11-05.csv` | D10, D12 |
| Supplementary Figure S1 | `tables/p1_delta_vs_utility.csv` | D9, D11 |
| Supplementary Table S1 (distance attack per arm and seed) | `tables/supplementary_table_S1_distance_attack_per_seed.csv` (from `tables/ph2_results_2026-10-11.csv`, `tables/bb_results.csv`, `tables/gm_results_2026-11-05.csv`) | D4, D8–D12 |
| MIMIC-IV comparison baselines (D13) | `tables/bb_results.csv` and `tables/p1_tstr_mimic_wide.csv` (rows `bl_*`) | D13 |
| Table B1 (declaration record) | `declarations/`; `timeline/EXPERIMENT_TIMELINE_2026-11-06.csv` covers D1–D12, and D13 has its separate declaration | D1–D13 |

The cohort summary is transcribed from manuscript Table 1; its distance-attack resolutions agree with the formula and group sizes stated in Methods. `tables/attack_resolution_2026-09-23.csv` instead records the MIA-EPT resolutions (for example, TCGA 0.0469, compared with the distance-attack resolution of 0.0501). These two attack-specific resolutions should not be interchanged.

The original P0 archive has been replaced by its non-code contents under `code_evidence/P0_evidence_2026-10-30/`. Historical declarations and result records may refer to internally retained scripts, code, logs and cluster paths; those references document the original workflow and do not indicate that the referenced files are distributed here.

## Declarations

SHA-256 of each distributed declaration file is listed below. D6 is a public copy with one source-code excerpt omitted; its unredacted original is retained internally with SHA-256 `cf4675f3a9a4855383acc200f759c06bb960040fbe3dcc7a3e922fd0bca07b7f`. The historical timeline records the original D6, not the public copy. All other declaration files are unchanged. Hashes recorded at freeze time are in `timeline/EXPERIMENT_TIMELINE_2026-11-06.csv`; for D1 the cluster copy differs from this file only by a trailing newline. For D5 two files are included: the version frozen before launch (`..._v1_frozen.md`) and the later version that records the six deviations, two of which were made after partial results.

| ID | File | SHA-256 | Result record |
|---|---|---|---|
| D1 | `declarations/original/PREREGISTRATION_2026-09-14.md` | `663dee5d4a03f816d49ff852c787cca1bc4c70fa94eeb6da115f3069ae02aa85` | — |
| D2 | `declarations/original/GRID_DECLARATION_beta_train_2026-09-17.md` | `21ba4518a92592d50ce0c2a9c9b46019ec4d3a57a89a9b1af1831980b5ea837c` | — |
| D3 | `declarations/original/GRID_DECLARATION_beta_train_MIMIC_2026-09-21.md` | `40d754dc61fbf3acf752eb8eec9fba436c098ceecd78eaeb5956785b8a2f6c40` | `results_docs/original/MIMIC_BTRAIN_RESULT_2026-09-23.md` |
| D4 | `declarations/original/ATTACK_DECLARATION_2026-09-23.md` | `e54d5d1bb6c24026aac60a02061287016dec195de327fc57b75579caa582e35b` | `results_docs/original/GATE1_ATTACK_RESULT_2026-09-23.md` |
| D5 (frozen) | `declarations/original/ATTACK_DECLARATION_MIAEPT_2026-09-23_v1_frozen.md` | `8297b1c2aa7dc9e41c2566193aab68269281f142d4e6b6fa3e927eb41f1501a0` | — |
| D5 (deviations recorded) | `declarations/original/ATTACK_DECLARATION_MIAEPT_2026-09-23.md` | `74b25c8bc959ede134547367520563e8f555f8dac922f9718032e6299315230c` | `results_docs/original/MIAEPT_RESULT_2026-09-23.md` |
| D6 (public copy) | `declarations/original/ATTACK_DECLARATION_CONDITIONER_2026-09-30_public.md` | `cef76a5a9b3a6a08327cbee0a02949a657750c6f2c67fcbf59a1bbe980a544c0` | `results_docs/original/CONDITIONER_ATTACK_RESULT_2026-10-01.md` |
| D7 | `declarations/original/FAST_CHECK_FROZEN_PARAMETERS_2026-10-08.md` | `18427ac81d8084cb5f59730eee35f41355b545e30da447e17cdf456f810536c5` | — |
| D8 | `declarations/original/PH_DECLARATION_2026-10-08.md` | `3af16e13b0059353bb6767c8a4b6861767542b1ed1cc68680dbaab855f9dcf96` | `results_docs/original/PH_RESULT_2026-10-09.md` |
| D9 | `declarations/original/PH2_DECLARATION_2026-10-11.md` | `0273bf3837fdb52565ae5ddcb4b14d801d961046da2efe39ee08c57aec0a60ad` | `results_docs/original/PH2_RESULT_2026-10-11.md` |
| D10 | `declarations/original/BB_DECLARATION_2026-10-12.md` | `f9444cb2ed80d62481de5e9edb3cea28f8609272311859a6bbf80503fb044a02` | — |
| D11 | `declarations/original/P1_DECLARATION_2026-10-30.md` | `7fcf089df18a07a292fa8d25b0fa9d20ef00f7b53af94891c82c06f7e9394ca0` | — |
| D12 | `declarations/original/GM_DECLARATION_2026-11-05.md` | `2e5645b9c5733177a8ecfc5b694c75d2afd1c8dbeea9be574d74c80359f1577d` | `results_docs/original/GM_RESULT_2026-11-05.md` |
| D13 | `declarations/original/MIMIC_BASELINES_DECLARATION.md` | `168cea8c46c0b102fd4369fcc0295d4cf4a476bc9cc19ff0c866226e0db7fd0e` | — |

## Code availability and scope

The full source code is maintained in a private laboratory repository and is not publicly available. Laboratory implementation files, execution scripts and code patches are not distributed in this package. S1 provides aggregate results, experiment declarations and supporting provenance; it is not a standalone end-to-end reproduction package. Model checkpoints and patient-level or synthetic MIMIC-IV tables are not included. Some historical comparisons discussed in the manuscript do not have source tables in this package.
```
