## Supplementary Data S1 for "Revisiting TabGraphSyn: training boundaries and record-level conditioning in synthetic clinical data evaluation": GM_RESULT_2026-11-05_EN.md

```
> **English translation.** The frozen original is `results_docs/original/GM_RESULT_2026-11-05.md` (sha256 `ecc165dc0c7ac733`). This translation was produced for readability and checked mechanically so that every number in the original also appears in the translation. If the wording differs, the original governs.

# GM Results: Graph Used Only During Training (kNN Neighbor Mixup), TCGA (2026-11-05)

Declaration: `GM_DECLARATION_2026-11-05.md`, sha256 `2e5645b9c5733177…`, frozen before run (UTC 2026-11-05T04:31:12Z). Node c0242, A100.

## Verdict: Both settings fail → stop per declaration

| Arm | n | TSTR_ho | KS_ho | corr_ho | Distance-attack excess | DCR median |
|---|---|---|---|---|---|---|
| TabSyn(BB) | 3 | 0.9500 | 0.0236 | 0.0321 | 0.0255 | 0.486 |
| A | 3 | 0.9503 | 0.0255 | 0.0352 | 0.0245 | 0.452 |
| B | 3 | 0.9488 | 0.0361 | 0.0430 | 0.0279 | 0.403 |

Item-by-item verdict against the rules (Welch test, compared against BB's 3 clean TabSyn seeds):

| Condition | A (p = 0.5, λ ~ U(0.5, 1)) | B (p = 1.0, λ ~ U(0, 1)) |
|---|---|---|
| 1. TSTR_ho ≥ +0.010 and p < 0.025 | +0.0003, p = 0.948 → **No** | −0.0012, p = 0.818 → **No** |
| 2. Fidelity not significantly worse | KS +0.0019 (p = 0.42), corr +0.0031 (p = 0.14) → Yes | KS +0.0126 (p = 0.001), corr +0.0109 (p = 0.005) → **No** |
| 3. Leakage ≤ 1× resolution (0.0501) | −0.0010 (−0.02×) → Yes | +0.0023 (0.05×) → Yes |
| 4. Divergence | 0/3 | 0/3 |
| **Conclusion** | **Fail** | **Fail** |

**Comparability check passed**: the no-mixup control replication `gmctrl_s42` and BB's `tsyn_s42` are bit-identical on all five metrics,
showing that the replica, VAE, and evaluation pipeline are entirely consistent with BB, and that the differences come solely from mixup.

## Predictions vs. Results

| Prediction written before the run | Result |
|---|---|
| Both settings fail (prior ~80%) | Matched |
| A: TSTR_ho within ±0.005 of TabSyn, fidelity unchanged, excess unchanged | Matched (+0.0003; KS, corr no significant change; excess −0.0010) |
| A: DCR slightly up | **Did not match**: DCR median dropped from 0.486 to 0.452 (B dropped to 0.403). But excess is unchanged, indicating that synthetic rows moved closer to both training rows and holdout rows simultaneously — an overall shrinkage onto the data manifold, not membership-specific leakage |
| B: variance shrinkage, KS worse, TSTR not up | Matched (KS +0.0126, corr +0.0109, TSTR −0.0012) |

## Implications

Introducing graph information only through parameters keeps privacy identical to TabSyn (excess unchanged), but none of the 0.0271 of utility headroom on TCGA was captured at all;
the stronger the interpolation, the worse the fidelity. Combined with the earlier arms that used the graph at sampling time, the conclusion for the single-table setting is:
**the graph either brings row-wise leakage, or it brings nothing.** This section can go straight into the diagnostics paper.

## Deviations

None. The divergence criterion follows the PH2/BB log-parsing convention (reading the loss of the last batch in the tqdm lines), consistent with the declaration.

## Files

Cluster: `/scratch/hcheng/{gm_res,gm_logs,gm_status.log,gm_summary.txt,gm_results.csv}`, code copy `/scratch/hcheng/tsyn_gmix`.
```
