## Supplementary Data S1 for "Revisiting TabGraphSyn: training boundaries and record-level conditioning in synthetic clinical data evaluation": PH2_RESULT_2026-10-11_EN.md

```
> **English translation.** The frozen original is `results_docs/original/PH2_RESULT_2026-10-11.md` (sha256 `eed6ebb85c10ea8d`). This translation was produced for readability and checked mechanically so that every number in the original also appears in the translation. If the wording differs, the original governs.

# PH2 Results (Execution PH2_DECLARATION_2026-10-11, node c0253)

Numbers read from `ph2_results_2026-10-11.csv`, `ph2_E1_*.csv`, `ph2_miaept_2026-10-11.csv`; the script's auto-determined verdicts are in `ph2_summary_2026-10-11.txt`. Wherever the script's labeling is looser than the declaration's original text, the declaration's original text governs, and this is noted below.

![PH2 Mechanism Results]({{artifact:art_ace51651-a771-4277-ac58-0200910c1ef0}})

## Execution Status

- **Completion status:** 39/39 runs fully completed, all jobs rc=0, the GPU guard never aborted any job. Under the frozen divergence criterion, 0 runs were excluded; early stopping occurred between epoch 2,800–5,625.
- **Data split:** The repaired replica, the original pipeline replica, and the original repository are byte-for-byte identical in their splits.
- **Declared deviations:**
  - E1 switched to KMeans partitioning;
  - E4 added gradient clipping (1.0) to both arms of the paired comparison;
  - During the run, non-MIMIC process scheduling priority was lowered to nice 10. This only affects scheduling; results from deterministic training are unaffected.
- **Actual K:** At large K, single-row components get merged, so the effective K is smaller than the requested value:
  - TCGA: K=2048 → 1,624–1,645, K=512 → 512;
  - AIDS: K=512 → 427–431, K=128 → 126–128.

## E1 Dose-Response: Leakage Rises With Granularity, Utility Does Not Rise With It (Prediction Partially Holds)

| TCGA | K=1 | Rule K | 128 | 512 | 2048 | K=n (row-anchored) |
|---|---|---|---|---|---|---|
| Δ | 0.0058 | 0.0050 | 0.0123 | 0.0267 | 0.0502 | 0.2002 |
| Δ / resolution | 0.12 | 0.10 | 0.25 | 0.53 | 1.00 | 4.00 |
| TSTR-holdout | 0.9549 | 0.9498 | 0.9489 | 0.9445 | 0.9493 | 0.9577 |

- **Leakage partially holds.** Spearman(K, Δ) = 0.94, p = 0.005. At K near 2048, Δ lands right at the resolution threshold.
- **Utility does not hold.** The declaration required utility to rise monotonically with K; the actual Spearman = 0.03. For K < n, TSTR all falls around the unconditional 0.9481 ± 0.0036; only at K=n does it rise to 0.9577. The script's "HOLDS" verdict only tests ρ > 0, which is looser than the declaration; here the declaration governs.
- **No knee point.** No intermediate granularity achieves both leakage within the resolution threshold and a utility advantage. The utility advantage at K=n is itself only marginally significant: +0.0097, one-sided p 0.031, two-sided p 0.061, 3 of 3.
- **AIDS (report only):** Before K=n, Δ stays within the resolution threshold (−0.017 to +0.020); at K=n it is 0.3411. The "rule-K knee point" flagged by the script is the same report-only +0.0115 (p=0.037) from 10-09 — not a new result.

## E2 Twin Masking: Confirmed in Paired Fashion on Both Cohorts

Same seed and CLI; the only difference is whether the holdout row entered training.

| | Original pipeline Δ | Repaired Δ | Original pipeline old-convention TSTR / TRTR | Original pipeline holdout TSTR / real-data ceiling |
|---|---|---|---|---|
| TCGA | −0.0150 (−0.3×) | +0.2002 (4.0×) | 0.9926 / 0.9752 | **0.9856 / 0.9771** |
| AIDS | +0.0218 (0.2×) | +0.3411 (2.9×) | 0.9793 / 0.9477 | **0.9666 / 0.9316** |

- Same model: once the holdout row is mixed into training, the membership-attack readout falls back within resolution — the leakage is completely masked.
- New finding: **even TSTR on the true holdout exceeds the real-data ceiling.** This is because the holdout row itself entered generator training. So simply swapping in a different holdout test set does not guard against this trap.

## E3 Universality of the Identity Channel: Prediction Fails, Mechanism Needs Revision

| | Δ (× resolution) | TSTR relative to unconditional | KS | DCR median |
|---|---|---|---|---|
| TCGA random row-wise code | −0.0042 (−0.1×) | +0.0012 (one-sided p 0.31) | 0.0103 | 0.572 |
| TCGA GNN embedding (row-wise) | +0.2002 (4.0×) | +0.0097 (one-sided p 0.031) | 0.0060 | 0.174 |
| TCGA the row's own latent | +0.3608 (7.2×) | **+0.0250 (one-sided p 0.0009)** | 0.0025 | 0.023 |
| AIDS random row-wise code | +0.0080 (0.1×) | +0.0064 (p 0.11) | 0.0271 | 2.388 |
| AIDS GNN embedding (row-wise) | +0.3411 (2.9×) | +0.0087 (p 0.10) | 0.0105 | 0.954 |
| AIDS the row's own latent | +0.4720 (4.0×) | +0.0058 (p 0.12) | 0.0042 | 0.143 |

- **Prediction fails:** The declaration predicted that random codes would leak; in fact they do not. Random codes carry log₂ n bits of identity information but carry no content, and the denoiser does not make use of it: on TCGA its best loss is 0.146–0.149, the same as the unconditional 0.148.
- **Revised mechanism:** Leakage requires the conditioning vector to contain **content from which the row's own value can be decoded.** On TCGA, leakage and utility are consistently ordered: random code ≈ unconditional < GNN embedding < the row's own latent. But on the utility side, only "the row's own latent" is significant (+0.0250, two-sided p 0.0018); the GNN embedding's +0.0097 is only marginally significant (two-sided p 0.061). AIDS utility differences are all non-significant (p > 0.1). So "leakage and utility share the same origin" has direct evidence on the arm with the most content, and only directional consistency on the GNN-embedding arm.
- **Effect on log₂K:** It remains the information-theoretic upper bound on how much any conditioning can leak, but it is an upper bound, not a leakage mechanism. p(h) works because it removes both identity and content simultaneously.
- **Literature conclusion that needs rewriting:** The novelty review had listed "random codes can also reproduce the leakage" as the strongest new contribution; this has now been falsified. It is replaced by the "content, not identity" conclusion and the ordering above.

## E4 MIMIC Determination P: Passes on the Paired Gradient-Clipping Arm

- **Determination:** `ph_h_rule_gc_s42` relative to `nocond_gc_s42`, Δ = 0.0023 (≤ 0.0137); KS 0.0157 (upper bound 0.0212); corr 0.0079 (upper bound 0.0131). **P passes.**
- **Three-seed mean:** p(h) is nearly identical to unconditional.
  - excess: 0.0047 / 0.0042
  - KS: 0.0157 / 0.0156
  - corr: 0.0087 / 0.0088
  - TSTR: 0.9978 / 0.9978 (MIMIC's utility is already saturated)
- **Gradient clipping:** All 6 runs converged. In 10-09, all three seeds of the p(h) main arm diverged.
- **Mapped onto the 10-08 conclusion table:** P passes, V fails, corresponding to the second row: "Privacy is fixed, but there is no value relative to unconditional. Falsified as a product claim — discuss with the PI."

## E5 Second-Family Attack MIA-EPT: Confirmed on TCGA and AIDS, Not on MIMIC

- **Positive control:** All three cohorts light up (MIMIC 0.4978, TCGA 0.3900, AIDS 0.5527), so the attack itself is effective.
- **TCGA:** Anchored +0.0759, above the resolution threshold of 0.0469; unconditional +0.0302 and p(h) +0.0115 are both within resolution.
- **AIDS:** Anchored +0.2086, above the resolution threshold of 0.1097; unconditional +0.0887 and p(h) −0.0113 are within resolution.
- **MIMIC:** Anchored −0.0121, within resolution. **MIA-EPT did not detect the 18.7× leakage that the distance attack measured — this prediction fails.**
  - A known weakness is that MIMIC's attribute predictor was trained on a synthetic subsample of 20,000 rows.
  - In the paper this must be written as "the second attack family is confirmed on two cohorts," not "confirmed on all three cohorts."

## Implications for the Diagnostic Paper

1. **Twin masking is the hardest finding.** It is backed by a paired experiment, is consistent across both cohorts, and extends to the finding that TSTR on the true holdout exceeds the ceiling. Per the novelty review: the item about TSTR being inflated has not previously been written up by anyone; the item about the attack being masked has only a precedent with the opposite direction.
2. **The mechanism is rewritten as "decodable row content within the conditioning."** The evidence has three parts: dose-response (leakage rises with K), separation of identity from content (random codes do not leak), and the absence of a knee point (no low-leakage configuration yields a utility advantage). The utility-side evidence is significant only on the "the row's own latent" arm, and the write-up should state this at that strength.
3. **p(h) is a zero-fidelity-cost de-leaking method, but it also removes the utility advantage.** This holds both on MIMIC (paired, three seeds) and on TCGA.
4. **What must not be written:**
   - "The graph contributes" (G is not significant);
   - "Any identity code will leak" (falsified by E3);
   - "Both attack families are consistent across all cohorts" (E5 is inconsistent on MIMIC).
```
