## Supplementary Data S1 for "Revisiting TabGraphSyn: training boundaries and record-level conditioning in synthetic clinical data evaluation": PH_RESULT_2026-10-09_EN.md

```
> **English translation.** The frozen original is `results_docs/original/PH_RESULT_2026-10-09.md` (sha256 `337ac1dd93acd2ad`). This translation was produced for readability and checked mechanically so that every number in the original also appears in the translation. If the wording differs, the original governs.

# Training-Phase p(h) Results (Executing PH_DECLARATION_2026-10-08, Read 2026-10-09)

All numbers are read from `ph_results_annotated.csv` and `ph_summary_by_arm.csv`; the raw output of the freezing rule is in `ph_decision_2026-10-09.txt`.

## Execution Status
- 52/52 runs completed in full, all tasks rc=0, no run aborted due to GPU contention.
- The splits for the four cohorts are byte-identical to the original repository.
- ALLDONE was written out at 02:53.

## One execution issue that must be stated first: 4 trainings on MIMIC diverged
- The diverged ones are `nocond_s42` and the three seeds (42, 123, 456) of `ph_h_rule`.
- The diffusion loss jumped from about 0.26 to about 1.0 (i.e., the level of an untrained denoiser) between epochs 36–100, and never recovered afterward.
- They early-stopped at epochs 1039–1096, and the checkpoints actually used for sampling came from epochs 36–93.
- Other runs in the same cohort converged normally (2814–5093 epochs); TCGA, AIDS, and WBCD were all normal.
- The handling is the same as b150 in the September MIMIC sweep: excluded, not included in any aggregation.

## Determination by the Freezing Rule
- **V0 sanity check: Passed.** K=1 is consistent with the unconditional model: AIDS |ΔKS| 0.0020, |ΔTSTR| 0.0101; TCGA 0.0011, 0.0053.
- **L leakage positive: Confirmed.** Even after repair, row-wise conditioning still leaks: MIMIC Δ = 0.2555, 18.7× the resolution. The Q1 lower bound of 0.2248 also holds.
- **P (MIMIC decision): Literally passed, but invalid.** Both sides of the comparison used in the determination (`ph_h_rule_s42` and `nocond_s42`) are diverged runs.
  - The only p(h) arms on MIMIC that converged are the K=8 h-partition and z-partition arms, and both are reporting-only items.
  - They are indistinguishable from the converged unconditional model in both privacy and fidelity:
    - Δ is -0.0012 for both;
    - KS is 0.0158 and 0.0151 respectively, vs. 0.0161 for unconditional;
    - corr is 0.0094 and 0.0080 respectively, vs. 0.0089 for unconditional.
- **V (TCGA decision): Failed.** TSTR-holdout: p(h) is 0.9498±0.0044, unconditional is 0.9481±0.0036, difference +0.0017, one-sided p = 0.31, 3 vs. 3 independent seeds.
- **G (graph contribution): Not significant in any cohort.** On TCGA, h-partition vs. z-partition is +0.0046, p = 0.23.
- **AIDS (reporting only):** p(h) is higher than unconditional by +0.0115 (one-sided p = 0.037, n = 3 vs. 3), and the leakage is still within resolution. But AIDS's resolution is 0.117, too coarse to be used for certifying privacy.

Per the freezing conclusion table: V failed, so the "pass / pass" row is already excluded. Whether or not P needs a rerun only determines whether the outcome lands on the second row or the third row — and the conclusion of both of those rows is "discuss with PI."

## What This Round Answered
1. **In the clean pipeline, leakage and utility gain come from the same channel.**
   - The anchor arm (row-wise conditioning) has the highest utility on TCGA (0.9577), but its attack excess is 4× the resolution.
   - Once row-wise identity is replaced with cluster conditioning, the leakage disappears, and TCGA utility also returns to the unconditional level.
2. **p(h) itself carries no fidelity cost.** On TCGA, AIDS, WBCD, and the converged arms on MIMIC, fidelity is on par with the unconditional model. The fidelity collapse that appeared only in the sampling-only version in Q3 does not reappear in the training-phase version.
3. **The claim that "the graph contributes something" is not supported.** Using VAE latents for partitioning (without going through the GNN) gives the same result.

## Unresolved
- The MIMIC h-partition K=32 main arm needs to be rerun to determine which row P lands on. This counts as rerunning a failed training, not as a post-hoc expansion of the grid, and it will not change the conclusion for V.
- The cause of the divergence has not yet been investigated. 4 out of 10 MIMIC trainings diverged; all three seeds of the h-partition K=32 main arm diverged, while K=8 and the z-partition had 1 each, both of which converged.
- The MIA-EPT corroborating evidence has not yet been run.
```
