## Supplementary Data S1 for "Revisiting TabGraphSyn: training boundaries and record-level conditioning in synthetic clinical data evaluation": CONDITIONER_ATTACK_RESULT_2026-10-01.md

```
# Conditioner-targeted probe — result against the frozen declaration

Executes `ATTACK_DECLARATION_CONDITIONER_2026-09-30.md`. Every number is read back from
`conditioner_attack_all.csv`, `conditioner_attack_controls.csv` and
`conditioner_gateR_coverage.csv`.

---

## 1. Verdict: declared outcome 1

**The conditioner carries recoverable row identity, and it carries it for holdout rows just as
much as for training rows.** Under the declared upper-bound threat model, the synthetic row
generated from a given original row's own conditioner is that row's nearest synthetic row for
74% of training rows and 68% of holdout rows on AIDS, and for 80% of both on MIMIC-IV. The
random-pairing floor is 1/n.

| cohort | configuration | train | holdout | floor (1/n) | multiple of floor |
|---|---|---|---|---|---|
| MIMIC | undefended | **0.8031** | **0.8019** | 6.4×10⁻⁶ | ~126,000× |
| AIDS | undefended | **0.7377** | **0.6776** | 4.7×10⁻⁴ | ~1,580× / ~1,450× |

Across all 20 conditioned runs measured, the largest train-versus-holdout difference is
**0.0601**, and its sign goes both ways; on MIMIC-IV, the cohort with 156,468 rows, the two arms
differ by at most 0.006. The holdout is not distinguishable from the training set by this probe.

## 2. Why this changes the reading of the two earlier attack families

The distance attack and MIA-EPT both ask whether training rows are closer to the synthetic data
than holdout rows are. Both returned null on every configuration of ours. That null is now
explained rather than overturned: **every holdout row is used exactly once as a conditioning
target, so holdout rows are reproduced in the synthetic output at the same rate as training
rows.** A membership test that contrasts the two cannot separate them, whatever the underlying
memorisation.

This does not show that the earlier results were computed wrongly — they were not. It shows the
quantity they estimate is uninformative on this pipeline, because the reference population is
not independent of the product. The same applies to ρ, to the dispersion diagnostic, and to
every privacy number in the manuscript that uses `processed/<ds>/test.csv` as a non-member set.

## 3. The structural defect

`src/scripts/single_table_gen.py:157,506` loads `DATA_PATH/original/<ds>/`, not
`processed/<ds>/train.csv`. `tables_to_heterodata` then builds `knn_graph(x, k)` over every node
of that table, so the kNN graph spans train and holdout; the GNN embeds all rows; and at line
694 `np.random.choice(len(base_embeddings), num_samples, replace=num_samples > len(base_embeddings))`
draws without replacement because the two are equal, making the conditioning array a permutation
of all original rows.

Three independent confirmations:

1. **Source**, as above.
2. **Distinct-row counts** of the saved `cond_z.npy`: 156,468 / 11,648 / 2,139 / 683 — exactly
   train+holdout on MIMIC / TCGA / AIDS / WBCD, with no run short of its cohort's full count.
3. **Recovered pairing composition**: of the conditioners whose source row was recovered under
   Gate R, the fraction originating from a training row is 0.8999532 on AIDS and 0.8999987 on
   MIMIC, against 1925/2139 = 0.8999532 and 140821/156468 = 0.8999987. Exact.

**Correction (2026-10-07).** An earlier version of this section said the diffusion model trains
on training rows only. That is wrong. `get_input_train` loads `latents.npy`, which holds every
row, and the pipeline's own manifests record a diffusion training set of [156468, 64] on MIMIC
and [2139, 64] on AIDS. The holdout therefore also enters through diffusion training and GNN
supervision, as well as through VAE checkpoint selection. See `TRAINING_DATA_AUDIT_2026-10-07.md`.

## 4. The defence works on this quantity, and never reaches the floor

The training-time displacement reduces recovery monotonically on both cohorts, but by very
different amounts, and it never approaches the random floor.

| β_train | AIDS train | AIDS holdout | MIMIC train | MIMIC holdout |
|---|---|---|---|---|
| 0 (undefended) | 0.7377 | 0.6776 | 0.8031 | 0.8019 |
| 0.25 | 0.6831 | 0.6589 | — | — |
| 0.50 | 0.6083 | 0.5654 | 0.7478 | 0.7513 |
| 1.00 | 0.4291 | 0.3925 | 0.6614 | 0.6656 |
| 1.50 | 0.2909 | 0.2710 | *excluded* | *excluded* |
| 2.00 | 0.2239 | 0.2336 | 0.5992 | 0.6007 |
| 3.00 | **0.1075** | **0.1308** | **0.5551** | **0.5597** |

MIMIC's β_train = 1.5 cell is the non-converged model identified in
`MIMIC_BTRAIN_RESULT_2026-09-23.md` (early-stopped at 1,044 epochs with final loss five times
its own best); it is excluded here on the same grounds and marked in the figure, not silently
dropped.

At the strongest training-time setting the recovery rate is still **230×** the floor on AIDS and
**87,000×** on MIMIC. The sampling-time displacement is the more effective control on both
cohorts at β = 1.00 — 0.2857 on AIDS and 0.3075 on MIMIC against training-time's 0.4291 and
0.6614 — and on MIMIC it is extremely stable across five seeds (sd 0.0012, n = 5).

The cross-cohort asymmetry already recorded for these two mechanisms reappears here: the
training-time path is far weaker on the larger cohort, consistent with the earlier finding that
its benefit does not order with encoded dimensionality.

## 5. Controls (declaration §5)

| control | what it is | recovery rate | expectation |
|---|---|---|---|
| verbatim copy of the training split, identity pairing | positive | **0.9000** | 0.9 is the ceiling: only the 90% that is the training split has a copy |
| 5 published baselines + 2 unconditional ablations, random pairing | negative | **≤0.00094** | 1/n = 4.7×10⁻⁴ |

Every negative control sits at its random expectation, with paired-to-null distance ratios of
0.984–1.015, i.e. 1.0. The statistic does not manufacture pairing advantage where no conditioner
exists. The positive control saturates at its structural ceiling. Our undefended configurations
sit between the two, much nearer the ceiling.

## 6. Coverage, and what is not covered

Runs were discovered by globbing rather than from a list, as declared.

| cohort | runs at 1× size | passed Gate R | covered |
|---|---|---|---|
| AIDS | 69 | 14 | yes |
| MIMIC | 39 | 15 | yes |
| TCGA | 75 | **0** | **no** |
| WBCD | 59 | **0** | **no** |

Gate R recovers the pairing by matching each `cond_z` row to its source row in the unpermuted
base embeddings, requiring a bijection with residual ≤ 1e-10. The passing runs match at residual
exactly 0.0, or 1.9×10⁻¹⁵ where the tangent displacement had to be subtracted first.

**TCGA and WBCD are reported as recovery-failed, not as null.** The base embeddings are read from
`cond_train_z.npy`, which the pipeline writes once per dataset rather than once per run, so it
corresponds only to whichever GNN wrote it last; runs trained with a different neighbourhood size
or a different GNN do not match it and are correctly rejected by Gate R rather than paired
approximately. Covering them requires recomputing base embeddings per run with a GNN forward
pass. The structural finding in §3 is independent of this and holds on all four cohorts, because
it rests on the distinct-row count, not on the recovered pairing.

## 7. What this does and does not establish

**Establishes.** The conditioner is an identity channel: the output generated from a row's
conditioner is recoverable to that row at a rate three to five orders of magnitude above chance.
The defence attenuates that channel monotonically and measurably, which is the first direct
mechanistic measurement of what the defence does — it does not pass through ρ, the statistic the
literature has already shown to be uninformative. And the channel is open for holdout rows,
which invalidates the non-member reference used throughout the project.

**Does not establish.** This is the declared upper-bound threat model: the attacker is handed the
conditioner-to-output pairing. A real attacker would have to recover that pairing first, which
this probe does not attempt and which may be hard. So the result bounds leakage; it is not a
demonstrated practical attack, and it should be written that way. Nothing here says a practical
attacker can re-identify a record.

## 8. Consequence to decide before any further privacy claim

The contamination is a pipeline defect with a one-line cause. Fixing it — building the graph and
the conditioner pool on the training split only — makes the holdout a genuine non-member set and
would make every existing privacy number, including the two earlier attack audits, require
re-measurement on regenerated output. That is a large amount of GPU work and it invalidates the
current results rather than adding to them. The alternative, reporting the current numbers with
the contamination disclosed, is not viable for a privacy claim: a reviewer who reads
`single_table_gen.py` finds this in one sitting.
```
