## Supplementary Data S1 for "Revisiting TabGraphSyn: training boundaries and record-level conditioning in synthetic clinical data evaluation": GATE1_ATTACK_RESULT_2026-09-23.md

```
# Gate 1 result — membership inference against TabGraphSyn

Executes `ATTACK_DECLARATION_2026-09-23.md`, frozen before any attack was run on any
TabGraphSyn configuration. 34 attacks: 30 generators across four cohorts, plus one positive
control per cohort. Every configuration carries its own negative control. Numbers read back
from `mia_results_2026-09-23.csv`.

---

## 1. The attack is validated, and the validation is quantitative

A verbatim copy of the training split, submitted as if it were synthetic, must be perfectly
detectable — except that any holdout row identical to a training row is a tie, which caps the
attainable AUC at 1 − (tie fraction)/2. The observed positive controls land on that ceiling on
all four cohorts:

| Cohort | Holdout rows at distance 0 | Ceiling implied by ties | Observed AUC | TPR |
|---|---|---|---|---|
| AIDS | 0.00% | 1.0000 | **1.0000** | 1.0000 |
| MIMIC | 0.00% | 1.0000 | **1.0000** | 1.0000 |
| TCGA | 21.80% | 0.8910 | **0.8851** | 0.0518 |
| WBCD | 30.43% | 0.8478 | **0.8261** | 0.1250 |

The attack detects total disclosure exactly as well as each cohort's own duplicate structure
permits, and no better. That is the strongest available evidence that a null result elsewhere
is a property of the generator rather than of the attack.

**The negative controls behave as designed and expose which cohorts have resolution.** Members
drawn from a second holdout third, where no membership signal can exist, give control AUCs
spanning:

| Cohort | Non-members | Control AUC range | Resolution |
|---|---|---|---|
| MIMIC | 5,215 | 0.4998 – 0.5033 (spread 0.0035) | fine |
| TCGA | 388 | 0.4699 – 0.5087 (spread 0.0389) | moderate |
| AIDS | 71 | 0.3897 – 0.5730 (spread 0.1833) | poor |
| WBCD | 23 | 0.4499 – 0.5718 (spread 0.1219) | poor |

Any effect smaller than a cohort's control spread is not measurable there. On AIDS and WBCD
that threshold is roughly 0.12–0.18 in AUC, so only a large effect is detectable; MIMIC
resolves 0.004.

**The DOMIAS variant failed its own positive control and is reported as inconclusive.** On a
verbatim copy of the training set it scored 0.4418 (AIDS), 0.5020 (MIMIC), 0.5115 (TCGA),
0.5175 (WBCD) — no better than chance where disclosure is total. The Gaussian-mixture-on-PCA
substitution for the original normalising flow does not reproduce the method's behaviour at
these dimensionalities. Its results carry no evidential weight in either direction and no
conclusion below rests on them.

---

## 2. Result: one generator leaks, and it is not one of ours

Exactly one of 30 configurations shows a membership signal above its control:

| | ρ | dist. ratio | attack AUC | TPR @ 1.41% FPR | control AUC | excess |
|---|---|---|---|---|---|---|
| **TabDDPM on AIDS** | 0.0140 | 0.079 | **0.8023** | **0.6099** | 0.5200 | **+0.2824** |

Six in ten training records are recovered at a 1.4% false-positive rate. This is real
disclosure, and ρ = 0.0140 with a distance ratio of 0.079 — synthetic rows twelve times closer
to training rows than holdout rows are — says the same thing. On this generator the two agree.

**Every TabGraphSyn configuration, on every cohort, sits at its control:**

| Cohort | Configuration | ρ | attack AUC | control | excess |
|---|---|---|---|---|---|
| MIMIC | no defence | 0.2453 | 0.5031 | 0.5033 | −0.0003 |
| MIMIC | sampling-time | 0.5037 | 0.5009 | 0.4998 | +0.0011 |
| MIMIC | train-time, best fidelity | 0.4539 | 0.5002 | 0.5018 | −0.0015 |
| MIMIC | train-time, max ρ | 0.4723 | 0.4993 | 0.5012 | −0.0019 |
| TCGA | no defence | 0.4230 | 0.4770 | 0.4710 | +0.0060 |
| TCGA | sampling-time (per-dataset) | 0.5065 | 0.5007 | 0.5000 | +0.0007 |
| TCGA | train-time | 0.5287 | 0.5018 | 0.4998 | +0.0020 |
| AIDS | no defence | 0.1140 | 0.4875 | 0.3897 | +0.0978 |
| AIDS | sampling-time | 0.4290 | 0.4992 | 0.4920 | +0.0072 |
| WBCD | no defence | 0.2145 | 0.5200 | 0.5652 | −0.0452 |

On MIMIC, where the control resolves 0.004, every arm is within 0.002 of its control. The AIDS
no-defence excess of +0.0978 comes from a control sitting at 0.3897 — control noise on 71
non-members, not signal; it is well inside that cohort's 0.18 control spread.

---

## 3. What this means, and it is not what we expected

Under the frozen declaration this is **outcome 3**, with one qualification: it is not that
nothing is attackable — TabDDPM is, decisively — but that **nothing of ours is, including the
configuration we have been calling severely memorising.**

The consequence is sharper than "our defence works". The defence apparatus — tangent
calibration in both its sampling-time and training-time forms, the entire β machinery, the
whole ρ-raising programme of the last several months — was built to close a leak that a
validated attack with demonstrated power cannot find, on any cohort, including in the
undefended model.

**The manuscript's central privacy claim does not invert. It dissolves.** We were not measuring
a privacy defence; we were measuring a distributional statistic and treating its movement as
risk reduction.

### The finding that replaces it

ρ and membership risk disagree, and they disagree in a specific and characterisable way:

- At ρ = 0.0140 with distance ratio 0.079 (TabDDPM, AIDS), ρ is right: records are copied and
  the attack recovers 61% of them.
- At ρ = 0.1140 – 0.2453 with distance ratios 0.56 – 0.62 (our undefended runs on AIDS and
  MIMIC), ρ reports severe memorisation and the attack finds nothing at all.

The distinction is between reproducing the *support* of the training distribution and
reproducing *individual records*. ρ compares holdout-to-train distance against
synthetic-to-train distance and cannot separate them; a generator that hugs the training
manifold scores as memorising whether or not any specific patient is recoverable.

This is a new direction of a known defect. The published critiques show ρ under-detecting
risk — data deemed private by it proving vulnerable. Our case is the converse: **ρ
over-detecting risk, flagging memorisation where a validated attack with a calibrated positive
control finds none.** We can demonstrate both directions on the same cohorts with the same
instrument, which none of the surveyed work does.

---

## 4. Caveats, stated plainly

**Absence of signal under one attack family is not privacy.** This is a distance-to-nearest-
synthetic attack. Stronger attacks — shadow-model, query-based, or the published MIA-EPT — may
find what it does not, and the DOMIAS arm that would have provided an independent family failed
its positive control. The defensible statement is "no membership signal under a validated
attack with demonstrated power on this data", never "our generator is private".

**Two cohorts have almost no resolution.** With 71 and 23 non-members, AIDS and WBCD can only
detect effects larger than roughly 0.12–0.18 in AUC. The null results there are weak; the
MIMIC null, at a control spread of 0.0035, is strong.

**MIMIC's TabSyn row is our own ablation.** Its file hashes identically to `single_table` and
both attacks return identical values (AUC 0.5031, TPR 0.0123). They are one arm, not two, and
must be reported as such.

**The external consistency claim is consistency, not reproduction.** A published result finds
TabSyn resistant to query-based MIAs. Our attack is a different attack; that our graph-
conditioned variant is also not attackable is consistent with it and cannot be cited as a
replication.

---

## 5. What follows

1. **Run MIA-EPT** (arXiv:2509.13046, public, black-box, built for tabular diffusion). This is
   now a pointed question rather than a box to tick: does a stronger, independently developed
   attack find signal where ours does not? Until a second validated attack family agrees, the
   null is single-source. Replace the failed DOMIAS arm rather than repairing it.
2. **Gate 2 (learned p(h)) needs rethinking before it is run.** It was motivated as a remedy
   for conditioning-induced memorisation. If there is no measurable membership risk in the
   undefended model, the remedy has nothing to remedy, and fitting it to improve ρ would repeat
   the error this gate just exposed. It should be reframed as a test of the mechanism — does a
   learned prior change what an attack can recover? — or deferred until MIA-EPT reports.
3. **The paper's framing has to move again**, and this time the evidence points somewhere
   narrow but defensible: a measurement paper about when the field's standard privacy statistic
   is and is not informative, carrying both failure directions, a calibrated positive control
   on four cohorts, and one generator that genuinely leaks as the anchor. That is a smaller
   paper than the one we set out to write and it is the one the data support.
4. **The six manuscript text errors still need fixing** regardless of framing, and several
   sections of v12 now describe a claim that this result withdraws.
```
