## Supplementary Data S1 for "Revisiting TabGraphSyn: training boundaries and record-level conditioning in synthetic clinical data evaluation": GM_RESULT_2026-11-05.md

```
# GM 结果：图只在训练时使用（kNN 邻居 mixup），TCGA（2026-11-05）

声明：`GM_DECLARATION_2026-11-05.md`，sha256 `2e5645b9c5733177…`，运行前冻结（UTC 2026-11-05T04:31:12Z）。节点 c0242，A100。

## 判定：两个设置都不通过 → 按声明停止

| 臂 | n | TSTR_ho | KS_ho | corr_ho | 距离攻击 excess | DCR 中位数 |
|---|---|---|---|---|---|---|
| TabSyn(BB) | 3 | 0.9500 | 0.0236 | 0.0321 | 0.0255 | 0.486 |
| A | 3 | 0.9503 | 0.0255 | 0.0352 | 0.0245 | 0.452 |
| B | 3 | 0.9488 | 0.0361 | 0.0430 | 0.0279 | 0.403 |

逐条对照判定规则（Welch 检验，对比 BB 的 3 个干净 TabSyn 种子）：

| 条件 | A（p = 0.5，λ ~ U(0.5, 1)） | B（p = 1.0，λ ~ U(0, 1)） |
|---|---|---|
| 1. TSTR_ho ≥ +0.010 且 p < 0.025 | +0.0003，p = 0.948 → **否** | −0.0012，p = 0.818 → **否** |
| 2. 保真度没有显著变差 | KS +0.0019（p = 0.42），corr +0.0031（p = 0.14）→ 是 | KS +0.0126（p = 0.001），corr +0.0109（p = 0.005）→ **否** |
| 3. 泄漏 ≤ 1 倍分辨率（0.0501） | −0.0010（−0.02 倍）→ 是 | +0.0023（0.05 倍）→ 是 |
| 4. 发散 | 0/3 | 0/3 |
| **结论** | **不通过** | **不通过** |

**可比性检查通过**：不开 mixup 的对照复现 `gmctrl_s42` 与 BB 的 `tsyn_s42` 在五个指标上逐位相同，
说明副本、VAE 和评估链路与 BB 完全一致，差异只来自 mixup。

## 预测与结果

| 写在运行前的预测 | 结果 |
|---|---|
| 两个设置都不通过（先验约 80%） | 符合 |
| A：TSTR_ho 与 TabSyn 相差在 ±0.005 以内，保真度不变，excess 不变 | 符合（+0.0003；KS、corr 无显著变化；excess −0.0010） |
| A：DCR 略升 | **不符合**：DCR 中位数从 0.486 降到 0.452（B 降到 0.403）。但 excess 不变，说明合成行同时更靠近训练行和 holdout 行，是整体收缩到数据流形上，不是成员特异的泄漏 |
| B：方差收缩、KS 变差、TSTR 不升 | 符合（KS +0.0126，corr +0.0109，TSTR −0.0012） |

## 含义

只通过参数引入图信息，隐私与 TabSyn 相同（excess 不变），但 TCGA 上 0.0271 的效用空间一点也没有拿到；
插值越强，保真度越差。和此前采样时用图的各个臂合在一起，单表设定下的结论是：
**图要么带来逐行泄漏，要么什么也不带来。** 这一节可以直接放进诊断论文。

## 偏离

无。发散判据沿用 PH2/BB 的日志解析（读 tqdm 行里最后一个 batch 的 loss），与声明一致。

## 文件

集群：`/scratch/hcheng/{gm_res,gm_logs,gm_status.log,gm_summary.txt,gm_results.csv}`，代码副本 `/scratch/hcheng/tsyn_gmix`。
```
