## Supplementary Data S1 for "Revisiting TabGraphSyn: training boundaries and record-level conditioning in synthetic clinical data evaluation": MIAEPT_RESULT_2026-09-23.md

```
# MIA-EPT result — second attack family

Executes `ATTACK_DECLARATION_MIAEPT_2026-09-23.md`. Feature construction is the authors'
released code (`github.com/eyalgerman/MIA-EPT`), with six declared deviations, four of them
forced fixes without which the code cannot run on this data. Numbers read back from
`miaept_results_2026-09-23.csv`.

---

## 1. Verdict: declared outcome 2

**MIA-EPT finds nothing on any TabGraphSyn configuration, while detecting the verbatim copy on
all four cohorts and TabDDPM on AIDS.** The Gate 1 null is corroborated across two independent
attack families with different signal mechanisms — distance to nearest synthetic record, and
attribute-reconstruction error.

## 2. Validation

| Cohort | n per class | Positive control AUC | TPR @ 10% FPR | Negative control AUC |
|---|---|---|---|---|
| MIMIC | 7,823 | **0.9998** | **1.0000** | 0.5019 |
| AIDS | 107 | **0.9896** | **0.9720** | 0.4369 |
| TCGA | 582 | **0.8927** | 0.5808 | 0.5027 |
| WBCD | 34 | **0.7963** | 0.2647 | 0.3984 |

Unlike the DOMIAS arm in Gate 1, which returned chance on a verbatim copy and was discarded,
MIA-EPT fires on every cohort. On MIMIC it recovers every training record at a 10%
false-positive rate.

**Both families detect the same leaky generator.** TabDDPM on AIDS: distance attack AUC 0.8023
with excess 0.2824 over control; MIA-EPT AUC 0.7272 with excess 0.2087 and TPR at 10% FPR of
0.5047 against a control of 0.0280. These exceed the authors' own reported range (AUC up to
0.599, TPR@10%FPR up to 22.0%), which is expected: our variant uses ground-truth membership
labels instead of shadow models and is therefore an upper bound on attacker capability, not a
reproduction of their numbers.

## 3. Our configurations

Excess AUC over each configuration's own negative control, both families:

| Cohort | Configuration | distance | MIA-EPT | MIA-EPT TPR@10% excess |
|---|---|---|---|---|
| MIMIC | no defence | −0.0003 | **−0.0117** | −0.0112 |
| MIMIC | sampling-time | +0.0011 | **−0.0149** | −0.0070 |
| TCGA | no defence | +0.0060 | −0.0160 | −0.0395 |
| TCGA | sampling-time | +0.0007 | −0.0082 | −0.0069 |
| WBCD | no defence | −0.0452 | +0.0108 | −0.0294 |
| WBCD | sampling-time | +0.0102 | +0.0013 | +0.1176 |
| AIDS | no defence | +0.0978 | **+0.1297** | +0.0935 |
| AIDS | sampling-time | +0.0072 | +0.0780 | +0.0654 |

## 4. The one complication, and why it does not survive

AIDS is the single place either family puts the undefended model above its control by a
meaningful margin: +0.1297 (MIA-EPT) and +0.0978 (distance). Both families agree in sign, and
in both the defended model sits lower than the undefended one — the ordering that
conditioning-induced leakage would produce. It should not be waved away.

It does not survive three checks.

**Resolution.** What each cohort can detect at 95%, from the Hanley–McNeil standard error at
AUC 0.50:

| Cohort | n per class | SE of the difference | smallest detectable excess |
|---|---|---|---|
| MIMIC | 7,823 | 0.0065 | **0.0128** |
| TCGA | 582 | 0.0239 | 0.0469 |
| AIDS | 107 | 0.0559 | 0.1097 |
| WBCD | 34 | 0.0997 | 0.1955 |

AIDS's observed +0.1297 sits barely above its own 0.1097 detection threshold — nominally
marginal, and it is one of sixteen comparisons made across four cohorts, two arms and two
families, where one marginal hit is what chance produces.

**MIMIC excludes an effect of that size outright.** An excess of +0.1297 would be **20 standard
errors** on MIMIC. The observed MIMIC excess for the undefended model is −0.0117, with a 95%
confidence interval of **[−0.0244, +0.0010]**. Any positive leakage effect larger than 0.001 in
AUC is excluded there, and MIMIC is the cohort whose positive control reaches AUC 0.9998.

**The AIDS negative control is itself 0.4239**, 1.9 SE below chance, so the excess is measured
against a control estimate that is visibly noisy.

The honest reading: AIDS cannot resolve an effect of this size, and MIMIC — which can resolve
an effect fifty times smaller — excludes it.

## 5. Consequence for Gate 1

The Gate 1 conclusion stands and is now stronger than a single-family null. Two independently
developed black-box attacks, each validated by a positive control on the same data, each
demonstrating power on a real leak in the same run, find no membership signal in any
TabGraphSyn configuration — including the undefended model that ρ reports as severely
memorising (ρ = 0.1140 on AIDS, 0.2453 on MIMIC).

The finding that survives is therefore not about our defence. It is that **the distance
statistic errs in both directions**: it under-detects risk, as the published critiques show,
and — demonstrated here with two validated attacks, calibrated positive controls on four
cohorts, and an explicit resolution analysis — it also over-detects, flagging memorisation at
ρ = 0.11–0.25 where no attack of either family recovers a single member above chance, while
the one generator it correctly flags at ρ = 0.0140 is recovered by both.

## 6. What is still not established

Two validated attack families are two, not all. Shadow-model attacks with access to the
generator's training pipeline, and attacks exploiting the graph conditioner directly, remain
untried; the latter is the obvious next probe because it targets the specific mechanism this
project is about. The MIMIC attribute predictors were trained on a 20,000-row subsample of the
synthetic table, which weakens the attack on the cohort carrying the strongest null. And no
negative result bounds risk for a record type that neither attack is designed to find.

The defensible claim is bounded and should be written that way: under two validated black-box
attacks with demonstrated power, no membership signal is measurable, with the effect bounded
above by 0.001 AUC on the largest cohort.
```
