## Supplementary Data S1 for "Revisiting TabGraphSyn: training boundaries and record-level conditioning in synthetic clinical data evaluation": MIMIC_BTRAIN_RESULT_2026-09-23.md

```
# MIMIC `beta_train` sweep — result against the frozen declaration

Executes `GRID_DECLARATION_beta_train_MIMIC_2026-09-21.md`. Every number below is read back
from `mimic_btrain_sweep_measured.csv`; reference points are read from
`v12_T0_all_runs_long.csv`, not retyped.

**Grid as declared and as run:** `beta_train ∈ {1.00, 2.00, 3.00, 1.50}` trained in that
order, `beta_sample ∈ {0.00, 0.50, 0.75, 1.00}` per model, plus the legacy `beta_train = 0.50`
checkpoint at seven `beta_sample` values. 23 cells measured. `beta_train = 0.50` was skipped
for training as the declaration recorded, so no settings-matched anchor exists this round.

---

## 1. Verdict: the prediction is falsified

The frozen prediction was that some `beta_train` reaches **ρ ≥ 0.50 at mean KS ≤ 0.0200 and
corr RMSE ≤ 0.0120** — TabSyn's privacy calibration beaten while its fidelity is matched or
bettered.

| Criterion | Cells satisfying |
|---|---|
| ρ ≥ 0.50, any cell | 2 (`b150_bs075`, `b150_bs100`) |
| ρ ≥ 0.50, converged cells only | **0** |
| Full prediction (ρ ≥ 0.50, KS ≤ 0.0200, corr ≤ 0.0120) | **0** |

The two cells that cross ρ = 0.50 come from a model that failed to train (§2), and they fail
the fidelity bound by roughly a factor of two regardless (KS 0.0411 and 0.0392 against the
0.0200 bound). Under either reading the prediction fails.

Per the declaration's *declared acceptable outcomes*, this is the first case — "No grid point
reaches ρ ≥ 0.50. Reported as failed; the §4.0 split stands." **The MIMIC split result remains
the paper's position.** The grid was not extended after seeing these results.

Highest privacy reached by any converged cell: **ρ = 0.4723** (`b050_bs100`), at mean KS
0.0272.

---

## 2. One grid point failed to train, reproducibly

`beta_train = 1.50` did not converge. The four trainings are not comparable arms:

| `beta_train` | Early-stopped at | Final loss | Best loss | State |
|---|---|---|---|---|
| 1.00 | 3667 | 0.130 | 0.131 | converged; LR annealed to 9.4e-8 |
| **1.50** | **1044** | **1.01** | **0.214** | **diverged — final loss 5× its best, LR still 7.07e-6** |
| 2.00 | 3667 | 0.142 | 0.143 | converged |
| 3.00 | 3667 | 0.150 | 0.151 | converged |

Three values stopped at the identical epoch and ended with final loss equal to best loss. The
fourth stopped at less than a third of that budget with its loss five times its own best, and
its learning rate never annealed.

Its measured behaviour is exactly what an unfit diffusion model looks like on these two axes
at once: the highest ρ in the grid (up to 0.5265) together with marginals 2.5× worse than
every other cell (KS 0.039–0.045 against 0.014–0.020). Samples that fit the data poorly sit
far from training rows, which this privacy statistic rewards and the fidelity statistic
punishes. Reading its ρ as a privacy result would be reading a training failure as a defence.

**This is reproducible, not an accident of scheduling.** Training ran under `--deterministic`
with seed 42, and end-to-end determinism has been verified on this repository before (a
from-scratch retrain reproduced a synthetic CSV byte-for-byte). Re-running `beta_train = 1.50`
under the declared settings will diverge again. So the honest statement is that *under the
declared configuration, `beta_train = 1.50` fails to train on MIMIC* — and because 1.00 and
2.00 both converge, this reads as an optimisation instability at that value rather than a
systematic effect of the parameter. Establishing which would need a seed variation, which is a
new run and is not part of this round.

The cell is plotted with a distinct marker, excluded from every trend, and excluded from all
summary statistics above.

---

## 3. What the mechanism actually does on MIMIC

Two findings, both clean, neither the one predicted.

### 3.1 As a privacy knob it saturates well short of the target

Pure training-time defence, no sampling displacement:

| `beta_train` | 0.50 | 1.00 | 2.00 | 3.00 |
|---|---|---|---|---|
| ρ | 0.2887 | 0.3276 | 0.3471 | 0.3621 |

Increments are +0.0389, then +0.0195 across a step twice as large, then +0.0150. The response
is monotone but strongly saturating, and it plateaus far below 0.50.

### 3.2 As a fidelity-recovery knob it works, and well

At fixed `beta_sample = 1.00`, increasing `beta_train` from zero (sampling-time displacement
alone) through the grid:

| `beta_train` | ρ | mean KS | corr RMSE |
|---|---|---|---|
| 0 (sampling-time only) | 0.5037 | 0.03459 | 0.02022 |
| 0.50 | 0.4723 | 0.02718 | 0.01156 |
| 1.00 | 0.4620 | 0.01710 | 0.00885 |
| 2.00 | 0.4528 | 0.01394 | 0.00835 |
| 3.00 | 0.4539 | 0.01423 | 0.00824 |

Monotone in both quantities and saturating by 2.00. Training the diffusion model against
perturbed conditioners makes the sampling-time displacement **60% cheaper in marginals and 59%
cheaper in correlation structure**, at a cost of 0.051 in ρ.

That is the opposite of its role on AIDS, where the same mechanism raised reachable privacy
above the sampling-time path. On MIMIC it lowers reachable privacy and buys fidelity instead.
Combined with the non-monotone benefit ordering already recorded across encoded dimension, the
training-time mechanism should not be described as a privacy knob in general.

---

## 4. Where this leaves MIMIC

| Point | ρ | \|ρ−0.5\| | mean KS | corr RMSE | dist. ratio |
|---|---|---|---|---|---|
| TabSyn (no graph) | 0.5256 | 0.0256 | 0.0148 | 0.0114 | 1.047 |
| ours, no defence | 0.2453 | 0.2547 | 0.0142 | 0.0080 | 0.558 |
| ours, sampling-time only | 0.5037 | **0.0037** | 0.0346 | 0.0202 | 0.988 |
| ours, best fidelity (`b300_bs100`) | 0.4539 | 0.0461 | **0.0142** | **0.0082** | 0.891 |
| ours, max ρ converged (`b050_bs100`) | 0.4723 | 0.0277 | 0.0272 | 0.0116 | 0.922 |

Eight converged cells beat TabSyn on *both* fidelity axes simultaneously: `b050_bs000`,
`b050_bs025`, `b050_bs040`, `b050_bs050`, `b100_bs050`, `b100_bs075`, `b200_bs100`,
`b300_bs100`. None of them matches TabSyn's privacy calibration.

So the split stands, with its terms now measured rather than inferred from one point. The
sampling-time path holds the best privacy calibration on MIMIC by a wide margin (gap 0.0037
against TabSyn's 0.0256) and pays for it in fidelity. The training-time path recovers that
fidelity — to better than TabSyn on both axes — and gives back the privacy calibration. No
cell on the measured grid holds both at once.

One observation for a future round, recorded rather than acted on: along `b300` the ρ response
is still rising at the grid edge (0.3621 → 0.4042 → 0.4325 → 0.4539 for `beta_sample` 0 →
0.50 → 0.75 → 1.00) while KS falls (0.0196 → 0.0142). Whether `beta_sample > 1.00` at
`beta_train = 2–3` reaches ρ = 0.50 at low KS is not answered by this grid, and the
declaration forbids extending it now. It would need its own declaration.

---

## 5. Execution record

- Sampling completed 2026-09-22 14:06:36 across three allocations; the split-integrity check
  reported no change to any dataset's `train.csv`, `test.csv` or `idx.npy`.
- A GPU pre-flight guard was added to the launcher after the first attempt lost four trainings
  to CUDA OOM (the card was held by an unrelated process at 78.6 of 80 GB). Every step this
  round logged 81038 MiB free before starting. The guard changes no measured quantity.
- The VAE is reused rather than retrained, as the declaration intended. The first attempt's
  trainings did retrain it under the new run names, but all `decoder.pt` checkpoints —
  April's `single_table`, the September retrains, and every existing sampling run — are
  byte-identical (`e9dab08c01b9`, 28,114 bytes) with matching `vae_config.json`. Training-time
  and sampling-time arms therefore share one VAE and the comparison is unconfounded.
- Measurement was re-run with process-level parallelism over the 27 run directories after the
  single-threaded version was measured at ~44 min per run (18.5 h projected). The computation
  is the original script's verbatim, including the ten `RandomState(42+i)` resamples, so the
  values are identical by construction; the shared BallTree builds in 4.2 min and is inherited
  by the workers. Completed in 183 min.
```
