## Supplementary Data S1 for "Revisiting TabGraphSyn: training boundaries and record-level conditioning in synthetic clinical data evaluation": PH2_RESULT_2026-10-11.md

```
# PH2 结果（执行 PH2_DECLARATION_2026-10-11，节点 c0253）

数字读自 `ph2_results_2026-10-11.csv`、`ph2_E1_*.csv`、`ph2_miaept_2026-10-11.csv`；脚本自动判定的原文在 `ph2_summary_2026-10-11.txt`。凡是脚本标签比声明原文宽松的地方，以声明原文为准，并在下文注明。

![PH2 机制结果]({{artifact:art_ace51651-a771-4277-ac58-0200910c1ef0}})

## 执行情况

- **完成情况：** 39/39 个运行全部完成，所有任务 rc=0，GPU 守卫从未中止任何任务。按冻结的发散判据，0 个运行被剔除，早停发生在第 2,800–5,625 个 epoch。
- **数据切分：** 修复后副本、原始管线副本与原仓库三者的切分逐字节一致。
- **声明过的偏离：**
  - E1 改用 KMeans 分区；
  - E4 对两个配对臂都加了梯度裁剪（1.0）；
  - 运行中把非 MIMIC 进程的调度优先级降为 nice 10。这只影响调度，确定性训练的结果不受影响。
- **实际 K：** 大 K 时合并单行分量，所以有效 K 小于请求值：
  - TCGA：K=2048 → 1,624–1,645，K=512 → 512；
  - AIDS：K=512 → 427–431，K=128 → 126–128。

## E1 剂量-反应：泄漏随粒度上升，效用不随之上升（预测部分成立）

| TCGA | K=1 | 规则 K | 128 | 512 | 2048 | K=n（逐行锚定） |
|---|---|---|---|---|---|---|
| Δ | 0.0058 | 0.0050 | 0.0123 | 0.0267 | 0.0502 | 0.2002 |
| Δ / 分辨率 | 0.12 | 0.10 | 0.25 | 0.53 | 1.00 | 4.00 |
| TSTR-holdout | 0.9549 | 0.9498 | 0.9489 | 0.9445 | 0.9493 | 0.9577 |

- **泄漏部分成立。** Spearman(K, Δ) = 0.94，p = 0.005。K 在 2048 附近时 Δ 正好到达分辨率。
- **效用部分不成立。** 声明要求效用随 K 单调上升，实际 Spearman = 0.03。K < n 时，TSTR 全部落在无条件 0.9481 ± 0.0036 附近，只有到 K=n 才升到 0.9577。脚本给出的"HOLDS"只检验了 ρ > 0，比声明宽松，这里以声明为准。
- **没有膝点。** 没有任何中间粒度能在泄漏处于分辨率以内的同时带来效用优势。K=n 时的效用优势本身也只是边缘显著：+0.0097，单侧 p 0.031，双侧 p 0.061，3 对 3。
- **AIDS（只报告）：** 在 K=n 之前 Δ 都在分辨率以内（−0.017 至 +0.020），K=n 时是 0.3411。脚本标出的"规则 K 膝点"就是 10-09 那个只报告的 +0.0115（p=0.037），不是新结果。

## E2 孪生掩蔽：在两个队列上都得到配对证实

同样的种子和 CLI，唯一的差别是 holdout 行是否进入了训练。

| | 原始管线 Δ | 修复后 Δ | 原始管线旧口径 TSTR / TRTR | 原始管线 holdout TSTR / 真实数据上限 |
|---|---|---|---|---|
| TCGA | −0.0150（−0.3×） | +0.2002（4.0×） | 0.9926 / 0.9752 | **0.9856 / 0.9771** |
| AIDS | +0.0218（0.2×） | +0.3411（2.9×） | 0.9793 / 0.9477 | **0.9666 / 0.9316** |

- 同一个模型，holdout 混进训练后，成员攻击读数落回分辨率以内，泄漏被完全遮住。
- 新的一点：**连真 holdout 上的 TSTR 也超过了真实数据的上限。** 这是因为 holdout 行本身进入了生成器训练。所以只换一个 holdout 测试集并不能防住这个陷阱。

## E3 身份通道的普遍性：预测失败，机制需要修正

| | Δ（× 分辨率） | TSTR 相对无条件 | KS | DCR 中位数 |
|---|---|---|---|---|
| TCGA 随机逐行码 | −0.0042（−0.1×） | +0.0012（单侧 p 0.31） | 0.0103 | 0.572 |
| TCGA GNN 嵌入（逐行） | +0.2002（4.0×） | +0.0097（单侧 p 0.031） | 0.0060 | 0.174 |
| TCGA 该行自己的 latent | +0.3608（7.2×） | **+0.0250（单侧 p 0.0009）** | 0.0025 | 0.023 |
| AIDS 随机逐行码 | +0.0080（0.1×） | +0.0064（p 0.11） | 0.0271 | 2.388 |
| AIDS GNN 嵌入（逐行） | +0.3411（2.9×） | +0.0087（p 0.10） | 0.0105 | 0.954 |
| AIDS 该行自己的 latent | +0.4720（4.0×） | +0.0058（p 0.12） | 0.0042 | 0.143 |

- **预测失败：** 声明预测随机码会泄漏，实际不泄漏。随机码有 log₂ n 比特的身份信息，但不携带任何内容，去噪器并没有利用它：TCGA 上它的最佳损失是 0.146–0.149，与无条件的 0.148 相同。
- **修正后的机制：** 泄漏需要条件向量里含有**可以解码出该行自身取值的内容**。在 TCGA 上，泄漏和效用的排序一致：随机码 ≈ 无条件 < GNN 嵌入 < 该行自己的 latent。但效用一侧只有"该行自己的 latent"显著（+0.0250，双侧 p 0.0018）；GNN 嵌入的 +0.0097 只是边缘显著（双侧 p 0.061）。AIDS 的效用差异都不显著（p > 0.1）。所以"泄漏与效用同源"在内容最充分的那一臂上有直接证据，在 GNN 嵌入臂上只是方向一致。
- **对 log₂K 的影响：** 它仍然是任何条件能泄漏多少的信息论上界，但它是上界，不是泄漏机制。p(h) 起作用，是因为它同时去掉了身份和内容。
- **需要改写的文献结论：** 新颖性审阅曾把"随机码也能复现泄漏"列为最强的新贡献，这一条已被证伪。替代它的是"内容而不是身份"这一结论，以及上面的排序。

## E4 MIMIC 判定 P：在配对的梯度裁剪臂上通过

- **判定：** `ph_h_rule_gc_s42` 相对 `nocond_gc_s42` 的 Δ = 0.0023（≤ 0.0137）；KS 0.0157（上界 0.0212）；corr 0.0079（上界 0.0131）。**P 通过。**
- **三种子均值：** p(h) 与无条件几乎完全相同。
  - excess：0.0047 / 0.0042
  - KS：0.0157 / 0.0156
  - corr：0.0087 / 0.0088
  - TSTR：0.9978 / 0.9978（MIMIC 的效用已经饱和）
- **梯度裁剪：** 6 个运行全部收敛。10-09 里 p(h) 主臂的三个种子都发散了。
- **落到 10-08 结论表：** P 通过、V 不通过，对应第二行："隐私修好了，但相对无条件没有价值。作为产品主张证伪，和 PI 讨论。"

## E5 第二族攻击 MIA-EPT：在 TCGA 和 AIDS 上印证，在 MIMIC 上没有

- **阳性对照：** 三个队列全部点亮（MIMIC 0.4978，TCGA 0.3900，AIDS 0.5527），所以攻击本身有效。
- **TCGA：** 锚定 +0.0759，高于分辨率 0.0469；无条件 +0.0302 和 p(h) +0.0115 都在分辨率以内。
- **AIDS：** 锚定 +0.2086，高于分辨率 0.1097；无条件 +0.0887 和 p(h) −0.0113 在以内。
- **MIMIC：** 锚定 −0.0121，在分辨率以内。**MIA-EPT 没有检测到距离攻击测出的 18.7 倍泄漏，这一条预测失败。**
  - 已知的弱点是，MIMIC 的属性预测器是在 2 万行合成子样本上训练的。
  - 论文里要写成"第二族攻击在两个队列上印证"，不能写成"三个队列都印证"。

## 对诊断论文的含义

1. **孪生掩蔽是最硬的一条。** 它有配对实验支撑，两个队列一致，并且延伸到真 holdout 的 TSTR 也超过上限。按新颖性审阅：TSTR 被抬高这一条目前没人写过；攻击被掩蔽这一条只有方向相反的先例。
2. **机制改写为"条件里可解码的行内容"。** 证据有三部分：剂量-反应（泄漏随 K 上升）、身份与内容的分离（随机码不泄漏）、以及没有膝点（没有任何低泄漏配置带来效用优势）。效用一侧的证据只在"该行自己的 latent"臂上显著，写作时要按这个强度表述。
3. **p(h) 是零保真代价的去泄漏手段，但也去掉了效用优势。** 这一点在 MIMIC 上（配对、三种子）和 TCGA 上都成立。
4. **不能写的：**
   - "图带来贡献"（G 不显著）；
   - "任意身份码都会泄漏"（E3 已证伪）；
   - "两族攻击在所有队列上一致"（E5 在 MIMIC 上不一致）。
```
