## Supplementary Data S1 for "Revisiting TabGraphSyn: training boundaries and record-level conditioning in synthetic clinical data evaluation": PH_RESULT_2026-10-09.md

```
# 训练期 p(h) 结果（执行 PH_DECLARATION_2026-10-08，2026-10-09 读取）

所有数字读自 `ph_results_annotated.csv` 和 `ph_summary_by_arm.csv`，冻结规则的原始输出在 `ph_decision_2026-10-09.txt`。

## 执行情况
- 52/52 个运行全部完成，所有任务 rc=0，没有一次因 GPU 被占而中止。
- 四个队列的切分与原仓库字节一致。
- 02:53 写出 ALLDONE。

## 一个必须先说的执行问题：MIMIC 上 4 个训练发散了
- 发散的是 `nocond_s42` 和 `ph_h_rule` 的三个种子（42、123、456）。
- 扩散损失在第 36–100 个 epoch 之间从约 0.26 跳到约 1.0（即未训练去噪器的水平），之后一直没有恢复。
- 它们在第 1039–1096 个 epoch 早停，实际用于采样的 checkpoint 来自第 36–93 个 epoch。
- 同队列其他运行正常收敛（2814–5093 个 epoch），TCGA、AIDS、WBCD 全部正常。
- 处理方式和 9 月 MIMIC 扫描里的 b150 一样：剔除，不参与任何汇总。

## 冻结规则的判定
- **V0 合理性检查：通过。** K=1 与无条件模型一致：AIDS |ΔKS| 0.0020、|ΔTSTR| 0.0101；TCGA 0.0011、0.0053。
- **L 泄漏阳性：成立。** 修复后的逐行条件仍然泄漏：MIMIC Δ = 0.2555，是分辨率的 18.7 倍。Q1 的下界 0.2248 也成立。
- **P（MIMIC 决定）：按字面通过，但无效。** 判定比较的两边（`ph_h_rule_s42` 和 `nocond_s42`）都是发散的运行。
  - MIMIC 上收敛的 p(h) 臂只有 K=8 的 h 分区和 z 分区两个，都只是报告项。
  - 它们和收敛的无条件模型在隐私和保真上分不开：
    - Δ 都是 -0.0012；
    - KS 分别为 0.0158 和 0.0151，无条件为 0.0161；
    - corr 分别为 0.0094 和 0.0080，无条件为 0.0089。
- **V（TCGA 决定）：不通过。** TSTR-holdout：p(h) 为 0.9498±0.0044，无条件为 0.9481±0.0036，差值 +0.0017，单侧 p = 0.31，3 对 3 个独立种子。
- **G（图贡献）：任何队列都不显著。** TCGA 上 h 分区对 z 分区 +0.0046，p = 0.23。
- **AIDS（只报告）：** p(h) 比无条件高 +0.0115（单侧 p = 0.037，n = 3 对 3），泄漏仍在分辨率以内。但 AIDS 的分辨率是 0.117，太粗，不能用来认证隐私。

按冻结结论表：V 不通过，所以"过 / 过"那一行已经排除。P 要不要补跑，只决定落在第二行还是第三行，而这两行的结论都是"和 PI 讨论"。

## 这一轮回答了什么
1. **在干净管线里，泄漏和效用增益来自同一个通道。**
   - 锚定臂（逐行条件）在 TCGA 上效用最高（0.9577），但它的攻击超出值是分辨率的 4 倍。
   - 把逐行身份换成簇条件之后，泄漏消失，TCGA 的效用也回到无条件水平。
2. **p(h) 本身没有保真度代价。** TCGA、AIDS、WBCD 以及 MIMIC 上收敛的臂，保真度都和无条件模型持平。Q3 里只采样版出现的保真度垮塌，在训练期版本里没有再出现。
3. **"图带来贡献"这一条没有得到支持。** 用 VAE latent 做分区（不经过 GNN）的结果一样。

## 尚未解决
- MIMIC 的 h 分区 K=32 主臂需要补跑，用来确定 P 落在哪一行。这属于训练失败重跑，不是事后扩展网格，但不会改变 V 的结论。
- 发散的原因还没查。10 个 MIMIC 训练里发散了 4 个；h 分区 K=32 的主臂三个种子全部发散，而 K=8 和 z 分区各 1 个，都收敛了。
- MIA-EPT 旁证还没跑。
```
