## Supplementary Data S1 for "Revisiting TabGraphSyn: training boundaries and record-level conditioning in synthetic clinical data evaluation": RETROSPECTIVE_2026-09-17.md

```
# TabGraphSyn — full retrospective, 2026-09-14 to 2026-09-17

Everything attempted, every conclusion, on all four datasets. Numbers in this document are
read back from saved artifacts, not from memory; the artifact holding each number is named.

---

## 0. Where we started

The premise handed over at the start of this work: roughly twenty interventions had been
tried, and every one showed the same pattern — privacy up, fidelity down. Two assumptions
were built into that premise:

1. **There is one knob** — how far the conditioning vector is displaced at sampling time (β).
2. **Graph structure inherently leaks**, so the privacy cost of conditioning is unavoidable.

Both turned out to be wrong in interesting ways, and one of them was wrong twice.

---

## 1. The measurement instruments were broken (three separate defects)

This is the part that changed most, and it is now an independent contribution.

### 1.1 The membership-inference metric was structurally constant

`Evaluation/eval_suite/metrics/privacy.py` split the real table randomly in half into
"members" and "non-members". Both halves have **identical** membership status with respect
to the generator, so the labels were pure noise and AUC ≡ 0.50 by construction.

Verified against synthetic generators with known ground truth (d=10, n=2000):

| generator | reported `mia_auc` | corrected MIA AUC | TPR@1%FPR | DOMIAS AUC |
|---|---|---|---|---|
| row-wise near-duplicate of training set | **0.466** | **1.000** | 1.000 | 0.686 |
| independent draw from the real distribution | 0.481 | 0.516 | 0.014 | 0.489 |

A generator that copies the training set verbatim scored 0.466. The earlier report's
observation that "`mia_auc` is flat at ~0.50 across the whole sweep, even on the leaking
baseline" was not a statement about resolution — the metric was not measuring membership.
Fixed implementation: `privacy_mia_fixed.py`.

### 1.2 The distance-to-closest-record scale wastes half its range

Calibration against five generators with known ground truth
(`dcr_calibration_reference.csv`):

| generator | AIDS-like | TCGA-like | WBCD-like | mean |
|---|---|---|---|---|
| exact copy (total memorisation) | 0.2463 | 0.2500 | 0.2374 | **0.2446** |
| copy + 0.1 sd noise | 0.2544 | 0.2581 | 0.2421 | 0.2515 |
| copy + 0.5 sd noise | 0.3850 | 0.4027 | 0.3576 | 0.3818 |
| independent draw (ideal) | 0.4921 | 0.4939 | 0.5067 | **0.4976** |
| over-dispersed (1.5×) | 0.9285 | 0.9874 | 0.9538 | 0.9566 |

A verbatim copy of the training set scores **0.2446** — which reads as "moderate privacy"
to anyone unfamiliar with the calibration. The entire meaningful interval is
[0.245, 0.498]; the corrected scale widens the usable range by **1.41× (WBCD)** and
**1.73× (AIDS)** (`dcr_scale_summary.csv`).

Placing the project's own historical numbers on that calibrated range
(`dcr_recovery_fraction.csv`) shows several of them sitting *below* the copy generator:

| run | reported DCR | position in usable range |
|---|---|---|
| TCGA baseline (attempt 3) | 0.2015 | **−0.194** |
| TabDDPM AIDS baseline | 0.2229 | −0.108 |
| TabGraphSyn AIDS baseline | 0.2326 | −0.070 |
| WBCD final | 0.3770 | 0.508 |
| AIDS train-tangent | 0.4504 | 0.802 |
| TabSyn AIDS reference | 0.4795 | 0.918 |

### 1.3 A split-verification check that never executed

The diagnostic confirming that the evaluation split matches the training split applied a
float cast to every shared column. On datasets with categorical columns it threw, and the
exception was swallowed by a bare handler, returning a non-numeric value. This had been
read as "the splits may not match, so the numbers may be unusable". Rewritten to compare
numeric and categorical columns by appropriate means, it passes **exactly** on every
dataset (`agree_num 1.0, agree_cat 1.0`). No number was ever invalid.

### 1.4 Consequences for how privacy must be reported

Three further facts, each from the cross-generator sweep, mean a scalar privacy number is
uninterpretable on its own:

- **Ties must be counted as one half.** On WBCD more than 50% of synthetic rows sit at
  distance exactly zero; without tie handling the estimator is undefined.
- **ρ > 0.5 is not "safer".** TabSyn on TCGA scores ρ=0.6489 with a synthetic-to-holdout
  median distance ratio of **1.927**; CTGAN on TCGA scores ρ=0.9706 at ratio **34.4**.
  Both are failures of over-dispersion, not privacy successes. ρ must be reported with the
  distance ratio.
- **Downstream utility also rewards copying.** TabDDPM on AIDS sits at ρ=0.0140 with
  distance ratio 0.079 — synthetic rows 12× closer to training rows than held-out real rows
  are — and scores the second-highest downstream AUROC on the dataset (0.9744). Conversely
  TabDiff on WBCD scores the best privacy number there (ρ=0.5145) with downstream
  AUROC = **0.5000**, i.e. the data is useless. Neither metric can be read alone.

---

## 2. What was frozen before any new run

`PREREGISTRATION_2026-09-14.md`, committed before this round of training, so that τ and ρ*
could not later be described as chosen after seeing outcomes.

- **Privacy specification** ρ* = 0.500 on the ties-as-half scale, m=10 bootstrap resamples
  to holdout cardinality, seed 42. β is *not* selected by a criterion; it is whatever value
  realises the specification.
- **Feasible region** β ∈ [0, 1]. Measurements beyond it are reported as exploratory only.
- **Rule R for the neighbourhood size k**: grid {5, 10, 20, 30, 50}, lower bound inherited
  from the codebase's production default. k* = max{k : M(k) ≤ (1+τ)·min M}, where M(k) is
  the conditioner's holdout MSE at its best-validation epoch. **τ = 0.10, one global
  constant for the whole paper.** Reads no privacy quantity, no synthetic sample, no
  utility score.
- **Primary comparison mode**: matched-privacy fidelity comparison. Because ρ* is a
  specification it cannot also be the headline result.
- **Driver equivalence check (binding)**: the new driver had to reproduce the logged AIDS
  k=30 validation MSE of 0.08443 to within 1e-3. It did.
- **Standing constraints**: both scales reported side by side; the 2.9–6.4× conditioner
  excess is a supervised-vs-unsupervised fitting ceiling and must never be described as a
  membership-inference result; results on pre-existing checkpoints carry the
  supervision-index contamination caveat.

---

## 3. What was tried — 233 runs, 11 method families, 4 datasets

`tabgraphsyn_all_attempts.csv`. Run counts by family: tangent × augmentation 60, Gaussian
on embedding 33, local tangent 30, train-only tangent 27, augmentation without defence 25,
tangent × k-ablation 16, baseline 12, other 10, embedding mixup 9, stratified mixup 6,
k-ablation without defence 5. By dataset: TCGA 131, AIDS 45, WBCD 45, MIMIC 12.

**Cost of matched privacy by family on TCGA** (`family_matched_privacy_cost.csv`, negative
= fidelity *improves* at matched privacy):

| family | Wasserstein cost at matched DCR |
|---|---|
| train-only tangent | **−22.69** |
| local tangent | **−7.70** |
| tangent × k-ablation | −5.54 |
| Gaussian on embedding | 0.00 (reference) |
| tangent × augmentation | +8.18 |
| embedding mixup | +63.34 |
| stratified mixup | +72.21 |

The mixup families are decisively worse; the tangent families are the only ones that buy
privacy at negative fidelity cost. **Families are not interchangeable**: adding family
identity to a model containing only the privacy axis raises explanatory power
significantly on α-precision for every dataset (TCGA p = 5.9e-7, AIDS p = 1.7e-3,
WBCD p = 6.9e-3) — `family_nested_tests.csv`.

---

## 4. The "two knobs" episode — raised, then retracted

**What was found first.** The graph neighbourhood size k, previously treated as a modelling
choice, behaves as a privacy control on the small datasets, and composes with β. Composed
operating points crossed the no-graph reference generator's privacy on both:

| | composed | β alone | k alone | TabSyn |
|---|---|---|---|---|
| AIDS (k=30, β=1.00) | **0.4893** | 0.4290 | 0.2360 | 0.4752 |
| WBCD (k=10, β=1.00) | **0.4471** | 0.4442 | — | 0.3478 |

This overturned assumption (2) above — the privacy cost of using graph structure became
*negative* on both small datasets. `headline_summary.csv`.

**Why it was then retracted.** Measuring the whole run library showed the k effect
**reverses sign between datasets** (`k_direction_across_datasets.csv`):

| dataset | n_train | dρ/dk |
|---|---|---|
| AIDS | 1,925 | **+0.0026** (k buys privacy) |
| WBCD | 615 | +0.0008 (within noise) |
| TCGA | 10,483 | **−0.0021** (k costs privacy, monotone: ρ 0.4272 → 0.3647 as k goes 3 → 30) |

Normalising k by n does not unify them: in the overlapping k/n range (0.16–0.29%) AIDS is
still rising while TCGA is already falling. With 4–5 k values per dataset this is reported
as co-occurrence; no mechanism is claimed.

**Conclusion that stands:** k is not a general knob and is excluded from the product.
**β is the only direction-reliable control — strictly monotone increasing on all four
datasets.** Dropping k made the story cleaner, at the cost of the AIDS headline
(0.4893 → 0.4290).

---

## 5. Rule R's outcome, and what it revealed

`rule_R_grid_Mk.csv`, `rule_R_selection.csv`. At τ = 0.10: **AIDS k* = 50, WBCD k* = 20** —
both different from the values in production use, and neither chosen by us.

Rule R selected well on AIDS and selected the **privacy-worst available k on WBCD**. This
is not a defect: the rule reads no privacy quantity by design, which is what makes it
independent. It is evidence that **fidelity-only hyperparameter selection is not
privacy-safe**, which is the argument for the matched-privacy comparison mode.

One anomaly is worth reporting: WBCD at k=20 has a fitting excess ratio of **24.18** against
1.40–3.07 everywhere else in the grid — and that is exactly the privacy-worst cell.

---

## 6. Mechanism — why k works where it works, and what WBCD's problem is

`conditioner_leakage_screen.csv`, `leakage_vs_privacy.csv`. The screen asks how well the
graph conditioner can reconstruct its own target row.

**AIDS** — the conditioner's ability to reconstruct its target falls monotonically with k,
and privacy rises with it:

| k | leak R² (holdout) | frac. closer than own NN | ρ |
|---|---|---|---|
| 5 | 0.7975 | 0.9174 | — |
| 10 | 0.7946 | 0.8940 | 0.1379 |
| 20 | 0.7725 | 0.8161 | 0.1855 |
| 30 | 0.7521 | 0.7506 | 0.2360 |
| 50 | 0.7204 | 0.6291 | 0.2308 |
| 100 | 0.6651 | 0.3839 | — |

That is the mechanism for the k effect on AIDS: larger neighbourhoods weaken the
conditioner's ability to point at its own row.

**WBCD** — a different and worse regime. 10 columns, **all integer**, and
**41.7% of rows can be reconstructed exactly from the conditioner by rounding** (k=1;
still 19.5% at k=100), with leak R² of 0.88–0.92. At baseline, **88.73% of synthetic rows
sit at distance exactly zero** — and TabSyn on WBCD has the same problem at 53.44%
(`dcr_two_scales_real.csv`).

---

## 7. WBCD is not hard — it is unmeasurable

This is the cleanest finding of the last round, and it retires WBCD as an engineering target.

| | value |
|---|---|
| training rows | 614 |
| **distinct** training rows | **401** |
| duplicate rows within real training data | **34.69%** |
| holdout rows (the entire reference set) | **69** |
| holdout rows at distance **exactly zero** from a training row | **30.43%** |

The privacy estimator asks whether a synthetic row is closer to the training set than a
held-out real row is. With 69 reference points, 30% of them degenerate, that question has
no resolution on WBCD. It also reverses the earlier reading of the 88.73% zero-distance
figure: when a third of the real rows are themselves duplicates and 30% of the holdout are
copies of training rows, **a generator that correctly models this discrete distribution must
produce zero-distance rows.** Zero distance ≠ memorisation on WBCD.

Contrast (`four_dataset_summary.csv`):

| dataset | holdout rows | reference at distance 0 | distinct train rows / total |
|---|---|---|---|
| MIMIC | 15,647 | 0.00% | 140,821 / 140,821 |
| AIDS | 214 | **0.00%** | 1,925 / 1,925 |
| TCGA | 1,165 | 21.80% | 9,341 / 10,483 |
| WBCD | **69** | **30.43%** | **401 / 614** |

AIDS has a perfectly clean reference set, so its baseline ρ = 0.1140 **is** real
memorisation. TCGA has 21.8% degenerate reference rows but 1,165 of them, so ties are
diluted.

---

## 8. Four-dataset result under one global configuration

Repo-default k = 5, a single β, no per-dataset tuning (`global_beta_four_datasets.csv`,
`four_dataset_summary.csv`, figure `fig9_general_product.png`).

| | n_train | encoded dim | ρ at β=0 | β* to reach ρ* | reached inside β≤1 | ρ at β=1.00 |
|---|---|---|---|---|---|---|
| TCGA | 10,483 | **189** | 0.4230 | **0.329** | **yes** | 0.6331 (overshoots) |
| MIMIC | 140,821 | **104** | 0.2453 | **0.986** | **yes** | **0.5037** |
| AIDS | 1,925 | **26** | 0.1140 | 1.205 | no | 0.4290 |
| WBCD | 614 | **10** | 0.2145 | unreachable | no | 0.4442 |

**Two datasets reach the pre-registered specification inside the feasible region, with no
per-dataset tuning.** MIMIC lands at ρ = 0.5037 ± 0.0011 with a distance ratio of 0.9879
(ideal 1.0) and 0.00% zero-distance rows, on 140,821 training rows.

### 8.1 Dataset size is not the driver — encoded dimensionality is

Sorting the four datasets by each candidate property and comparing against the difficulty
order (TCGA < MIMIC < AIDS < WBCD, by β* needed) —
`dataset_properties_vs_difficulty.csv`:

| property | ordering matches difficulty? |
|---|---|
| **encoded dimensionality** | **yes** |
| n_train | no — MIMIC is 13× TCGA and needs 3× the β |
| duplicate-row fraction | no |
| rows per encoded dimension | no |

Encoded dimensionality is the only property that orders all four correctly. Mechanistically
this is coherent: 184 of TCGA's 189 dimensions come from one-hot encoding 7 categorical
columns, and in higher-dimensional encoded space there is room to displace a synthetic row
away from its training neighbour without leaving the distribution. WBCD's 10 integer
columns offer nowhere to go. **With n = 4 this is a co-occurrence, not a correlation**, and
no functional form β* = f(dim) can be fitted from it.

This gives the product a *screenable* applicability condition — encoded dimensionality is
known before any training run.

### 8.2 But a single fixed β does not work

Interpolating all four curves and minimising the worst-case |ρ − 0.5|
(`global_beta_minimax.csv`):

- **best single global β = 0.88**, worst-case gap still **0.116**
- the binding constraint is TCGA, which **overshoots** at higher β (ρ = 0.6331, distance
  ratio 1.73 at β = 1.00) — past 0.5 is not safer, it is further from the real distribution
- required β* spans 0.33 to 1.21 across the four datasets

**Implication for the product**: what must be avoided is *hand-tuning*, not *adaptivity*. A
single global rule that reads data properties and outputs β is still one general product;
picking a number per dataset is not. Rule R is the precedent — it reads only non-private
information — and encoded dimensionality is an available input signal.

---

## 9. Downstream utility — what the conditioning actually buys

Marginal and correlation metrics do not measure what a conditioner is for. Train on
synthetic, test on real holdout (`privacy_utility_joint.csv`, `fig8_privacy_utility.png`).

**Caveat stated up front**: AIDS, TCGA and MIMIC are configured as survival tasks while the
suite's utility metric supports classification and regression only, so the event indicator
was used as a binary proxy. This must be declared in the methods.

**TCGA** (real-data ceiling 0.9752):

| | ρ | downstream AUROC |
|---|---|---|
| **ours, β=0.35** | **0.5065** | **0.9884** |
| TabDiff | 0.6343 | 0.9727 |
| TabDDPM | 0.6500 | 0.9688 |
| TabSyn | 0.6489 | 0.9675 |
| no conditioning | 0.6592 | 0.9654 |

Our β=0.35 point is simultaneously closest to ρ* of any generator (gap 0.0065 against
0.1343 for the next best — 20× closer) and highest in downstream utility (+1.6 points over
the best published baseline, +2.3 over our own unconditional ablation).

### 9.1 The near-miss that had to be closed

On AIDS the unconditional ablation at one seed sat at ρ = 0.5009 — a gap of 0.0009 — with
*better* marginals than our best conditional point. Left unaddressed, a reviewer's
conclusion would have been "the cheapest way to fix your privacy is to delete your graph
conditioning, and fidelity improves too". Closing it required multi-seeding both arms.

### 9.2 Seed-stability, matched arms

Both arms retrained per seed on AIDS; on TCGA the conditional arm varies the sampling seed
only (`matched_seed_arms.csv`, `aids_seed_arms.csv`):

| | ρ | downstream AUROC |
|---|---|---|
| AIDS conditional (k=30, β=1.00) | 0.4739 **± 0.0365** | 0.9617 ± 0.0046 |
| AIDS unconditional | 0.4879 ± 0.0080 | 0.9549 ± 0.0056 |
| **TCGA conditional (β=0.35)** | **0.5043 ± 0.0024** | **0.9878 ± 0.0015** |
| TCGA unconditional | 0.6677 ± 0.0098 | 0.9635 ± 0.0023 |

- **TCGA: utility difference +0.0243, Welch p < 0.0001; 5/5 seeds land within 0.007 of ρ*.**
  The unconditional arm also has ρ > 0.5, but by overshooting to 0.668 — which is exactly
  why |ρ − 0.5| is the quantity of interest, not ρ > 0.5.
- **AIDS: utility difference +0.0069, p = 0.069 — not established.** An earlier figure of
  +0.0107 at p = 0.010 was inflated by a conditional arm that varied only the sampling
  seed; it is withdrawn.
- **AIDS conditional ρ spans 0.4290–0.5065 across retrains (sd 0.0365), 4.5× the
  unconditional arm's spread.** The single-seed headline of 0.4893 was one draw from that
  distribution; 2 of 5 seeds in fact cross ρ*. **Single-seed privacy numbers on small
  datasets are not reliable** — a limitation and a methodological finding at once.
- MIMIC's utility axis has **zero** discriminative power: the unconditional ablation scores
  exactly the real-data ceiling (0.9984 vs 0.9984). MIMIC supports scale and privacy claims
  only.

---

## 10. Reproducibility validation (unplanned, and strong)

WBCD's original unconditional run records seed 456 in its manifest. Retraining it from
scratch — full VAE (4,000 epochs) and diffusion (10,000 epochs) — produced a synthetic CSV
**byte-identical** to the original (md5 `2918e1b5…`). `--deterministic` is genuinely
end-to-end effective, which underwrites every comparison in the paper.

Two further provenance checks worth citing in the methods: `--load-cond-z` refuses unless
the path equals `{run}/gen/cond_z.npy`, and refuses to combine with `--sampling-beta` or
`--cond-noise-alpha` — so a displaced conditioner cannot be silently re-noised at sampling
time. Every derived conditioner in this work was written under direction-consistency
assertions against the canonical saved displacement (all existing scales proved collinear
to within 1e-15) and verified by hash after the checkpoint swap.

---

## 11. Claims that were made and withdrawn

Kept here deliberately — the pre-registration's value is that failures are reported too.

| claim | status |
|---|---|
| "Two general knobs, k and β" | **withdrawn** — k reverses sign between datasets |
| "AIDS conditioning buys +1.0–1.5 AUROC points" | **withdrawn** — +0.0069, p = 0.069 under matched retrains |
| "MIMIC shows severe memorisation (self-match 70.11%)" | **withdrawn** — 0.00% zero-distance rows under the verified convention; the 70.11% was a differently-defined quantity in an older script |
| "The split files may not match; numbers may be unusable" | **withdrawn** — the check had never executed; splits match exactly |
| "WBCD needs a decoder fix" | **superseded** — WBCD's reference set has no resolution; not an engineering target |
| "Bigger datasets do better" | **not supported** — MIMIC is 13× TCGA and needs 3× the β |
| ρ* = 0.500 reached on AIDS or WBCD | **not reached** — shortfalls 0.071 and 0.056 at β=1.00 under the global configuration |

---

## 12. Open items

1. **MIMIC's headline rests on one seed.** ρ = 0.5037 is 0.0037 from the specification; four
   additional seeds are in flight. If MIMIC's spread resembles TCGA's (sd 0.0024) the claim
   holds; if it resembles AIDS's (0.0365) it becomes "reaches ρ* on average across seeds".
2. **TCGA's conditional arm varies sampling seed only.** The effect size is 10× the control
   arm's sd, so the conclusion survives a 4× variance inflation — but the asymmetry belongs
   in the limitations, or needs 4 end-to-end retrains (~1.5 h).
3. **MIMIC has no published baselines on disk** — only the unconditional ablation and our
   own runs. A comparison arm requires training TabSyn / TabDiff / TabDDPM on 140,821 rows.
4. **A global rule for β** — the design implied by §8.2, with encoded dimensionality as the
   input signal. Not yet written or tested.
5. **`.git/index.lock`** dated 28 July, ownerless, no matching job in the scheduler. Five
   rounds of work are waiting to be committed, including the pre-registration itself
   (currently provenanced only by `PREREGISTRATION_HASHES.txt`).
```
